## Supplementary Data 2 for "Emergence of the novel SARS-CoV-2 lineage P.4.1 and massive spread of P.2 in South Brazil": ncov_CVL_RS_South_America_14Abr2021.json (part 28 of 64)

```
                                                                          },
                                                                          "num_date": {
                                                                            "confidence": [
                                                                              2020.8565573770493,
                                                                              2020.8565573770493
                                                                            ],
                                                                            "value": 2020.8565573770493
                                                                          },
                                                                          "originating_lab": {
                                                                            "value": "Institute for Lung Diseases in Children - Skopje"
                                                                          },
                                                                          "pangolin_lineage": {
                                                                            "value": "B.1.1.162"
                                                                          },
                                                                          "recency": {
                                                                            "value": "One month ago"
                                                                          },
                                                                          "region": {
                                                                            "value": "Europe"
                                                                          },
                                                                          "region_exposure": {
                                                                            "value": "Europe"
                                                                          },

                                                                          "subclade_membership": {
                                                                            "value": "20B"
                                                                          },
                                                                          "submitting_lab": {
                                                                            "value": "Research Center for Genetic Engineering and Biotechnology \"Georgi D. Efremov\u201d , Macedonian Academy of Sciences and Arts"
                                                                          },
                                                                          "url": "https://www.gisaid.org"
                                                                        }
                                                                      },
                                                                      {
                                                                        "branch_attrs": {
                                                                          "labels": {
                                                                            "aa": "ORF1b: A1219S"
                                                                          },
                                                                          "mutations": {
                                                                            "ORF1b": [
                                                                              "A1219S"
                                                                            ],
                                                                            "nuc": [
                                                                              "G17122T"
                                                                            ]
                                                                          }
                                                                        },
                                                                        "children": [
                                                                          {
                                                                            "branch_attrs": {
                                                                              "labels": {
                                                                                "aa": "ORF1a: V1550I; S: I896T"
                                                                              },
                                                                              "mutations": {
                                                                                "ORF1a": [
                                                                                  "V1550I"
                                                                                ],
                                                                                "S": [
                                                                                  "I896T"
                                                                                ],
                                                                                "nuc": [
                                                                                  "G4913A",
                                                                                  "G10870T",
                                                                                  "T24249C"
                                                                                ]
                                                                              }
                                                                            },
                                                                            "name": "NorthMacedonia/19044/2020",
                                                                            "node_attrs": {

                                                                              "author": {
                                                                                "author": "RCGEB - MASA et al",
                                                                                "value": "RCGEB - MASA et al"
                                                                              },
                                                                              "clade_membership": {
                                                                                "value": "20B"
                                                                              },
                                                                              "country": {
                                                                                "value": "Europe"
                                                                              },
                                                                              "div": 16,
                                                                              "division": {
                                                                                "value": "Europe"
                                                                              },
                                                                              "division_exposure": {
                                                                                "value": "Europe"
                                                                              },
                                                                              "gisaid_epi_isl": {
                                                                                "value": "EPI_ISL_933766"
                                                                              },
                                                                              "host": {
                                                                                "value": "Human"
                                                                              },
                                                                              "custom_location": {
                                                                                "confidence": {
                                                                                  "Europe": 1.0
                                                                                },
                                                                                "entropy": -1.000088900581841e-12,
                                                                                "value": "Europe"
                                                                              },
                                                                              "num_date": {
                                                                                "confidence": [
                                                                                  2020.8428961748634,
                                                                                  2020.8428961748634
                                                                                ],
                                                                                "value": 2020.8428961748634
                                                                              },
                                                                              "originating_lab": {
                                                                                "value": "General Hospital - Prilep"
                                                                              },
                                                                              "pangolin_lineage": {
                                                                                "value": "B.1.1.162"
                                                                              },
                                                                              "recency": {
                                                                                "value": "One month ago"
                                                                              },
                                                                              "region": {
                                                                                "value": "Europe"
                                                                              },
                                                                              "region_exposure": {
                                                                                "value": "Europe"
                                                                              },

                                                                              "subclade_membership": {
                                                                                "value": "20B"
                                                                              },
                                                                              "submitting_lab": {
                                                                                "value": "Research Center for Genetic Engineering and Biotechnology \"Georgi D. Efremov\u201d , Macedonian Academy of Sciences and Arts"
                                                                              },
                                                                              "url": "https://www.gisaid.org"
                                                                            }
                                                                          },
                                                                          {
                                                                            "branch_attrs": {
                                                                              "labels": {
                                                                                "aa": "N: T247I"
                                                                              },
                                                                              "mutations": {
                                                                                "N": [
                                                                                  "T247I"
                                                                                ],
                                                                                "nuc": [
                                                                                  "T26187C",
                                                                                  "C29013T"
                                                                                ]
                                                                              }
                                                                            },
                                                                            "name": "NorthMacedonia/29211/2020",
                                                                            "node_attrs": {

                                                                              "author": {
                                                                                "author": "Aleksandar J. Dimovski et al",
                                                                                "value": "Aleksandar J. Dimovski et al"
                                                                              },
                                                                              "clade_membership": {
                                                                                "value": "20B"
                                                                              },
                                                                              "country": {
                                                                                "value": "Europe"
                                                                              },
                                                                              "div": 15,
                                                                              "division": {
                                                                                "value": "Europe"
                                                                              },
                                                                              "division_exposure": {
                                                                                "value": "Europe"
                                                                              },
                                                                              "gisaid_epi_isl": {
                                                                                "value": "EPI_ISL_954265"
                                                                              },
                                                                              "host": {
                                                                                "value": "Human"
                                                                              },
                                                                              "custom_location": {
                                                                                "confidence": {
                                                                                  "Europe": 1.0
                                                                                },
                                                                                "entropy": -1.000088900581841e-12,
                                                                                "value": "Europe"
                                                                              },
                                                                              "num_date": {
                                                                                "confidence": [
                                                                                  2020.9767759562842,
                                                                                  2020.9767759562842
                                                                                ],
                                                                                "value": 2020.9767759562842
                                                                              },
                                                                              "originating_lab": {
                                                                                "value": "General Hospital - Prilep"
                                                                              },
                                                                              "pangolin_lineage": {
                                                                                "value": "B.1.1.162"
                                                                              },
                                                                              "recency": {
                                                                                "value": "One month ago"
                                                                              },
                                                                              "region": {
                                                                                "value": "Europe"
                                                                              },
                                                                              "region_exposure": {
                                                                                "value": "Europe"
                                                                              },

                                                                              "subclade_membership": {
                                                                                "value": "20B"
                                                                              },
                                                                              "submitting_lab": {
                                                                                "value": "Research Center for Genetic Engineering and Biotechnology \"Georgi D. Efremov\u201d , Macedonian Academy of Sciences and Arts"
                                                                              },
                                                                              "url": "https://www.gisaid.org"
                                                                            }
                                                                          }
                                                                        ],
                                                                        "name": "NODE_0002960",
                                                                        "node_attrs": {
                                                                          "clade_membership": {
                                                                            "value": "20B"
                                                                          },
                                                                          "div": 13,
                                                                          "custom_location": {
                                                                            "confidence": {
                                                                              "Asia": 0.004474522001712308,
                                                                              "Europe": 0.9920841323889349,
                                                                              "South America": 0.0020802113851183927
                                                                            },
                                                                            "entropy": 0.054966855927531484,
                                                                            "value": "Europe"
                                                                          },
                                                                          "num_date": {
                                                                            "confidence": [
                                                                              2020.741730952363,
                                                                              2020.8312184355755
                                                                            ],
                                                                            "value": 2020.7981925766896
                                                                          },
                                                                          "subclade_membership": {
                                                                            "value": "20B"
                                                                          }
                                                                        }
                                                                      }
                                                                    ],
                                                                    "name": "NODE_0002959",
                                                                    "node_attrs": {
                                                                      "clade_membership": {
                                                                        "value": "20B"
                                                                      },
                                                                      "div": 12,
                                                                      "custom_location": {
                                                                        "confidence": {
                                                                          "Africa": 0.0018417947779123603,
                                                                          "Asia": 0.012813762494453072,
                                                                          "Europe": 0.9818002380366201,
                                                                          "South America": 0.0030558752127619274
                                                                        },
                                                                        "entropy": 0.10714651344152953,
                                                                        "value": "Europe"
                                                                      },
                                                                      "num_date": {
                                                                        "confidence": [
                                                                          2020.6874679227553,
                                                                          2020.8134867698811
                                                                        ],
                                                                        "value": 2020.763498347975
                                                                      },
                                                                      "subclade_membership": {
                                                                        "value": "20B"
                                                                      }
                                                                    }
                                                                  },
                                                                  {
                                                                    "branch_attrs": {
                                                                      "mutations": {}
                                                                    },
                                                                    "children": [
                                                                      {
                                                                        "branch_attrs": {
                                                                          "mutations": {
                                                                            "nuc": [
                                                                              "C829T",
                                                                              "C5806T"
                                                                            ]
                                                                          }
                                                                        },
                                                                        "children": [
                                                                          {
                                                                            "branch_attrs": {
                                                                              "labels": {
                                                                                "aa": "N: A211S; ORF1a: D1036G"
                                                                              },
                                                                              "mutations": {
                                                                                "N": [
                                                                                  "A211S"
                                                                                ],
                                                                                "ORF1a": [
                                                                                  "D1036G"
                                                                                ],
                                                                                "nuc": [
                                                                                  "A3372G",
                                                                                  "C5506T",
                                                                                  "A11782G",
                                                                                  "G28904T"
                                                                                ]
                                                                              }
                                                                            },
                                                                            "name": "Indonesia/JB-EIJK65/2020",
                                                                            "node_attrs": {

                                                                              "author": {
                                                                                "author": "Edison Johar et al",
                                                                                "value": "Edison Johar et al"
                                                                              },
                                                                              "clade_membership": {
                                                                                "value": "20B"
                                                                              },
                                                                              "country": {
                                                                                "value": "Asia"
                                                                              },
                                                                              "div": 14,
                                                                              "division": {
                                                                                "value": "Asia"
                                                                              },
                                                                              "division_exposure": {
                                                                                "value": "Asia"
                                                                              },
                                                                              "gisaid_epi_isl": {
                                                                                "value": "EPI_ISL_947255"
                                                                              },
                                                                              "host": {
                                                                                "value": "Human"
                                                                              },
                                                                              "custom_location": {
                                                                                "confidence": {
                                                                                  "Asia": 1.0
                                                                                },
                                                                                "entropy": -1.000088900581841e-12,
                                                                                "value": "Asia"
                                                                              },
                                                                              "num_date": {
                                                                                "confidence": [
                                                                                  2020.8592896174864,
                                                                                  2020.8592896174864
                                                                                ],
                                                                                "value": 2020.8592896174864
                                                                              },
                                                                              "originating_lab": {
                                                                                "value": "RSU Meilia"
                                                                              },
                                                                              "pangolin_lineage": {
                                                                                "value": "B.1.1.162"
                                                                              },
                                                                              "recency": {
                                                                                "value": "One month ago"
                                                                              },
                                                                              "region": {
                                                                                "value": "Asia"
                                                                              },
                                                                              "region_exposure": {
                                                                                "value": "Asia"
                                                                              },

                                                                              "subclade_membership": {
                                                                                "value": "20B"
                                                                              },
                                                                              "submitting_lab": {
                                                                                "value": "Eijkman Institute for Molecular Biology, Ministry of Research and Technology/National Agency for Research and Innovation"
                                                                              },
                                                                              "url": "https://www.gisaid.org"
                                                                            }
                                                                          },
                                                                          {
                                                                            "branch_attrs": {
                                                                              "labels": {
                                                                                "aa": "ORF1a: L3313F, L3606F; ORF7a: L96F; ORF8: D113Y"
                                                                              },
                                                                              "mutations": {
                                                                                "ORF1a": [
                                                                                  "L3313F",
                                                                                  "L3606F"
                                                                                ],
                                                                                "ORF7a": [
                                                                                  "L96F"
                                                                                ],
                                                                                "ORF8": [
                                                                                  "D113Y"
                                                                                ],
                                                                                "nuc": [
                                                                                  "C10202T",
                                                                                  "G11083T",
                                                                                  "T18351C",
                                                                                  "C27603T",
                                                                                  "C27679T",
                                                                                  "G28230T"
                                                                                ]
                                                                              }
                                                                            },
                                                                            "name": "Indonesia/BT-EIJK131/2021",
                                                                            "node_attrs": {

                                                                              "author": {
                                                                                "author": "Sukma Oktavianthi et al",
                                                                                "value": "Sukma Oktavianthi et al"
                                                                              },
                                                                              "clade_membership": {
                                                                                "value": "20B"
                                                                              },
                                                                              "country": {
                                                                                "value": "Asia"
                                                                              },
                                                                              "div": 16,
                                                                              "division": {
                                                                                "value": "Asia"
                                                                              },
                                                                              "division_exposure": {
                                                                                "value": "Asia"
                                                                              },
                                                                              "gisaid_epi_isl": {
                                                                                "value": "EPI_ISL_947325"
                                                                              },
                                                                              "host": {
                                                                                "value": "Human"
                                                                              },
                                                                              "custom_location": {
                                                                                "confidence": {
                                                                                  "Asia": 1.0
                                                                                },
                                                                                "entropy": -1.000088900581841e-12,
                                                                                "value": "Asia"
                                                                              },
                                                                              "num_date": {
                                                                                "confidence": [
                                                                                  2021.0150684931507,
                                                                                  2021.0150684931507
                                                                                ],
                                                                                "value": 2021.0150684931507
                                                                              },
                                                                              "originating_lab": {
                                                                                "value": "RSIA PKU Muhammadiyah"
                                                                              },
                                                                              "pangolin_lineage": {
                                                                                "value": "B.1.1.162"
                                                                              },
                                                                              "recency": {
                                                                                "value": "One month ago"
                                                                              },
                                                                              "region": {
                                                                                "value": "Asia"
                                                                              },
                                                                              "region_exposure": {
                                                                                "value": "Asia"
                                                                              },

                                                                              "subclade_membership": {
                                                                                "value": "20B"
                                                                              },
                                                                              "submitting_lab": {
                                                                                "value": "Eijkman Institute for Molecular Biology, Ministry of Research and Technology/National Agency for Research and Innovation"
                                                                              },
                                                                              "url": "https://www.gisaid.org"
                                                                            }
                                                                          }
                                                                        ],
                                                                        "name": "NODE_0002997",
                                                                        "node_attrs": {
                                                                          "clade_membership": {
                                                                            "value": "20B"
                                                                          },
                                                                          "div": 10,
                                                                          "custom_location": {
                                                                            "confidence": {
                                                                              "Asia": 0.9242558105568399,
                                                                              "Europe": 0.0721747995444886,
                                                                              "South America": 0.002571744796633249
                                                                            },
                                                                            "entropy": 0.28542202822948093,
                                                                            "value": "Asia"
                                                                          },
                                                                          "num_date": {
                                                                            "confidence": [
                                                                              2020.4907675559773,
                                                                              2020.8243379371222
                                                                            ],
                                                                            "value": 2020.7243099585921
                                                                          },
                                                                          "subclade_membership": {
                                                                            "value": "20B"
                                                                          }
                                                                        }
                                                                      },
                                                                      {
                                                                        "branch_attrs": {
                                                                          "mutations": {
                                                                            "nuc": [
                                                                              "C5416T"
                                                                            ]
                                                                          }
                                                                        },
                                                                        "children": [
                                                                          {
                                                                            "branch_attrs": {
                                                                              "mutations": {
                                                                                "nuc": [
                                                                                  "C9985T"
                                                                                ]
                                                                              }
                                                                            },
                                                                            "name": "NorthMacedonia/11602/2020",
                                                                            "node_attrs": {

                                                                              "author": {
                                                                                "author": "RCGEB - MASA et al",
                                                                                "value": "RCGEB - MASA et al"
                                                                              },
                                                                              "clade_membership": {
                                                                                "value": "20B"
                                                                              },
                                                                              "country": {
                                                                                "value": "Europe"
                                                                              },
                                                                              "div": 10,
                                                                              "division": {
                                                                                "value": "Europe"
                                                                              },
                                                                              "division_exposure": {
                                                                                "value": "Europe"
                                                                              },
                                                                              "gisaid_epi_isl": {
                                                                                "value": "EPI_ISL_678254"
                                                                              },
                                                                              "host": {
                                                                                "value": "Human"
                                                                              },
                                                                              "custom_location": {
                                                                                "confidence": {
                                                                                  "Europe": 1.0
                                                                                },
                                                                                "entropy": -1.000088900581841e-12,
                                                                                "value": "Europe"
                                                                              },
                                                                              "num_date": {
                                                                                "confidence": [
                                                                                  2020.6844262295083,
                                                                                  2020.6844262295083
                                                                                ],
                                                                                "value": 2020.6844262295083
                                                                              },
                                                                              "originating_lab": {
                                                                                "value": "General Hospital - Strumica"
                                                                              },
                                                                              "pangolin_lineage": {
                                                                                "value": "B.1.1.162"
                                                                              },
                                                                              "recency": {
                                                                                "value": "Older"
                                                                              },
                                                                              "region": {
                                                                                "value": "Europe"
                                                                              },
                                                                              "region_exposure": {
                                                                                "value": "Europe"
                                                                              },

                                                                              "subclade_membership": {
                                                                                "value": "20B"
                                                                              },
                                                                              "submitting_lab": {
                                                                                "value": "Research Center for Genetic Engineering and Biotechnology \"Georgi D. Efremov\u201d , Macedonian Academy of Sciences and Arts"
                                                                              },
                                                                              "url": "https://www.gisaid.org"
                                                                            }
                                                                          },
                                                                          {
                                                                            "branch_attrs": {
                                                                              "labels": {
                                                                                "aa": "ORF1a: G445-, L446-"
                                                                              },
                                                                              "mutations": {
                                                                                "ORF1a": [
                                                                                  "G445-",
                                                                                  "L446-"
                                                                                ],
                                                                                "nuc": [
                                                                                  "G1598-",
                                                                                  "G1599-",
                                                                                  "T1600-",
                                                                                  "C1601-",
                                                                                  "T1602-",
                                                                                  "T1603-",
                                                                                  "G26199T"
                                                                                ]
                                                                              }
                                                                            },
                                                                            "name": "Germany/SH-ChVir9939/2020",
                                                                            "node_attrs": {
                                                                              "author": {
                                                                                "author": "Victor M Corman et al",
                                                                                "value": "Victor M Corman et al A"
                                                                              },
                                                                              "clade_membership": {
                                                                                "value": "20B"
                                                                              },
                                                                              "country": {
                                                                                "value": "Europe"
                                                                              },
                                                                              "div": 10,
                                                                              "division": {
                                                                                "value": "Europe"
                                                                              },
                                                                              "division_exposure": {
                                                                                "value": "Europe"
                                                                              },
                                                                              "gisaid_epi_isl": {
                                                                                "value": "EPI_ISL_729426"
                                                                              },
                                                                              "host": {
                                                                                "value": "Human"
                                                                              },
                                                                              "custom_location": {
                                                                                "confidence": {
                                                                                  "Europe": 1.0
                                                                                },
                                                                                "entropy": -1.000088900581841e-12,
                                                                                "value": "Europe"
                                                                              },
                                                                              "num_date": {
                                                                                "confidence": [
                                                                                  2020.8292349726776,
                                                                                  2020.8292349726776
                                                                                ],
                                                                                "value": 2020.8292349726776
                                                                              },
                                                                              "originating_lab": {
                                                                                "value": "A. Krumbholz, Labor Dr. Krause und Kollegen MVZ GmbH, Kiel"
                                                                              },
                                                                              "pangolin_lineage": {
                                                                                "value": "B.1.1.162"
                                                                              },
                                                                              "recency": {
                                                                                "value": "Older"
                                                                              },
                                                                              "region": {
                                                                                "value": "Europe"
                                                                              },
                                                                              "region_exposure": {
                                                                                "value": "Europe"
                                                                              },
                                                                              "subclade_membership": {
                                                                                "value": "20B"
                                                                              },
                                                                              "submitting_lab": {
                                                                                "value": "Charit\u00e9 Universit\u00e4tsmedizin Berlin, Institut f\u00fcr Virologie"
                                                                              },
                                                                              "url": "https://www.gisaid.org"
                                                                            }
                                                                          }
                                                                        ],
                                                                        "name": "NODE_0002962",
                                                                        "node_attrs": {
                                                                          "clade_membership": {
                                                                            "value": "20B"
                                                                          },
                                                                          "div": 9,
                                                                          "custom_location": {
                                                                            "confidence": {
                                                                              "Africa": 0.0014373305794595098,
                                                                              "Asia": 0.029664527084684453,
                                                                              "Europe": 0.9649164830303573,
                                                                              "South America": 0.003466810553818157
                                                                            },
                                                                            "entropy": 0.17207021827495064,
                                                                            "value": "Europe"
                                                                          },
                                                                          "num_date": {
                                                                            "confidence": [
                                                                              2020.6139283592524,
                                                                              2020.683620297332
                                                                            ],
                                                                            "value": 2020.6674431487672
                                                                          },
                                                                          "subclade_membership": {
                                                                            "value": "20B"
                                                                          }
                                                                        }
                                                                      }
                                                                    ],
                                                                    "name": "NODE_0001890",
                                                                    "node_attrs": {
                                                                      "clade_membership": {
                                                                        "value": "20B"
                                                                      },
                                                                      "div": 8,
                                                                      "custom_location": {
                                                                        "confidence": {
                                                                          "Africa": 0.003975859034907014,
                                                                          "Asia": 0.19601485396945725,
                                                                          "Europe": 0.7910560767896065,
                                                                          "South America": 0.008106668628225717
                                                                        },
                                                                        "entropy": 0.5724444117328362,
                                                                        "value": "Europe"
                                                                      },
                                                                      "num_date": {
                                                                        "confidence": [
                                                                          2020.3789401660704,
                                                                          2020.674386243624
                                                                        ],
                                                                        "value": 2020.5990558529136
                                                                      },
                                                                      "subclade_membership": {
                                                                        "value": "20B"
                                                                      }
                                                                    }
                                                                  }
                                                                ],
                                                                "name": "NODE_0001886",
                                                                "node_attrs": {
                                                                  "clade_membership": {
                                                                    "value": "20B"
                                                                  },
                                                                  "div": 8,
                                                                  "custom_location": {
                                                                    "confidence": {
                                                                      "Africa": 0.008427527663519343,
                                                                      "Asia": 0.06122722299562861,
                                                                      "Europe": 0.9235260727268099,
                                                                      "South America": 0.006157078731037296
                                                                    },
                                                                    "entropy": 0.32131667818179455,
                                                                    "value": "Europe"
                                                                  },
                                                                  "num_date": {
                                                                    "confidence": [
                                                                      2020.3632190193066,
                                                                      2020.6687286126028
                                                                    ],
                                                                    "value": 2020.568055318777
                                                                  },
                                                                  "subclade_membership": {
                                                                    "value": "20B"
                                                                  }
                                                                }
                                                              }
                                                            ],
                                                            "name": "NODE_0001885",
                                                            "node_attrs": {
                                                              "clade_membership": {
                                                                "value": "20B"
                                                              },
                                                              "div": 8,
                                                              "custom_location": {
                                                                "confidence": {
                                                                  "Africa": 0.04422228053335861,
                                                                  "Asia": 0.04464043230548561,
                                                                  "Europe": 0.9020050780244437,
                                                                  "South America": 0.00835508317810596
                                                                },
                                                                "entropy": 0.41572014563318294,
                                                                "value": "Europe"
                                                              },
                                                              "num_date": {
                                                                "confidence": [
                                                                  2020.346730998571,
                                                                  2020.665256910039
                                                                ],
                                                                "value": 2020.4766836922038
                                                              },
                                                              "subclade_membership": {
                                                                "value": "20B"
                                                              }
                                                            }
                                                          }
                                                        ],
                                                        "name": "NODE_0001884",
                                                        "node_attrs": {
                                                          "clade_membership": {
                                                            "value": "20B"
                                                          },
                                                          "div": 8,
                                                          "custom_location": {
                                                            "confidence": {
                                                              "Africa": 0.3647528754057611,
                                                              "Asia": 0.10126675395692314,
                                                              "Europe": 0.5149629400218776,
                                                              "South America": 0.01806069396406993
                                                            },
                                                            "entropy": 1.0212949455594276,
                                                            "value": "Europe"
                                                          },
                                                          "num_date": {
                                                            "confidence": [
                                                              2020.188539817824,
                                                              2020.4084699453551
                                                            ],
                                                            "value": 2020.3342923628372
                                                          },
                                                          "subclade_membership": {
                                                            "value": "20B"
                                                          }
                                                        }
                                                      }
                                                    ],
                                                    "name": "NODE_0001880",
                                                    "node_attrs": {
                                                      "clade_membership": {
                                                        "value": "20B"
                                                      },
                                                      "div": 8,
                                                      "custom_location": {
                                                        "confidence": {
                                                          "Africa": 0.2763993211381448,
                                                          "Asia": 0.26319310607963065,
                                                          "Europe": 0.43348537807975174,
                                                          "South America": 0.026180107279090845
                                                        },
                                                        "entropy": 1.1703261277008952,
                                                        "value": "Europe"
                                                      },
                                                      "num_date": {
                                                        "confidence": [
                                                          2020.1913496714735,
                                                          2020.3263434550606
                                                        ],
                                                        "value": 2020.2935749116264
                                                      },
                                                      "subclade_membership": {
                                                        "value": "20B"
                                                      }
                                                    }
                                                  }
                                                ],
                                                "name": "NODE_0001868",
                                                "node_attrs": {
                                                  "clade_membership": {
                                                    "value": "20B"
                                                  },
                                                  "div": 8,
                                                  "custom_location": {
                                                    "confidence": {
                                                      "Africa": 0.07718989163722258,
                                                      "Asia": 0.2963792120631021,
                                                      "Europe": 0.5601559380234128,
                                                      "South America": 0.06506402201043289
                                                    },
                                                    "entropy": 1.0695825273600614,
                                                    "value": "Europe"
                                                  },
                                                  "num_date": {
                                                    "confidence": [
                                                      2020.1642465006614,
                                                      2020.323583911935
                                                    ],
                                                    "value": 2020.2278651245722
                                                  },
                                                  "subclade_membership": {
                                                    "value": "20B"
                                                  }
                                                }
                                              }
                                            ],
                                            "name": "NODE_0001853",
                                            "node_attrs": {
                                              "clade_membership": {
                                                "value": "20B"
                                              },
                                              "div": 8,
                                              "custom_location": {
                                                "confidence": {
                                                  "Africa": 0.04355217901865949,
                                                  "Asia": 0.4006682780096477,
                                                  "Europe": 0.35010731221570585,
                                                  "South America": 0.20336267268713018
                                                },
                                                "entropy": 1.2102414644652344,
                                                "value": "Asia"
                                              },
                                              "num_date": {
                                                "confidence": [
                                                  2020.2076005254369,
                                                  2020.226085124982
                                                ],
                                                "value": 2020.2213330310344
                                              },
                                              "subclade_membership": {
                                                "value": "20B"
                                              }
                                            }
                                          }
                                        ],
                                        "name": "NODE_0001849",
                                        "node_attrs": {
                                          "clade_membership": {
                                            "value": "20B"
                                          },
                                          "div": 8,
                                          "custom_location": {
                                            "confidence": {
                                              "Africa": 0.06304616393875287,
                                              "Asia": 0.38220428518844163,
                                              "Europe": 0.3237475724019504,
                                              "South America": 0.22066035766344683
                                            },
                                            "entropy": 1.2946727219227903,
                                            "value": "Asia"
                                          },
                                          "num_date": {
                                            "confidence": [
                                              2020.1910731259227,
                                              2020.2213688886025
                                            ],
                                            "value": 2020.2138064397443
                                          },
                                          "subclade_membership": {
                                            "value": "20B"
                                          }
                                        }
                                      }
                                    ],
                                    "name": "NODE_0001848",
                                    "node_attrs": {
                                      "clade_membership": {
                                        "value": "20B"
                                      },
                                      "div": 8,
                                      "custom_location": {
                                        "confidence": {
                                          "Africa": 0.22945661859780325,
                                          "Asia": 0.1379864757307842,
                                          "Europe": 0.3608704143110022,
                                          "South America": 0.2489544035386156
                                        },
                                        "entropy": 1.4167368577607642,
                                        "value": "Europe"
                                      },
                                      "num_date": {
                                        "confidence": [
                                          2020.1612163934071,
                                          2020.2205326827548
                                        ],
                                        "value": 2020.2073163260059
                                      },
                                      "subclade_membership": {
                                        "value": "20B"
                                      }
                                    }
                                  }
                                ],
                                "name": "NODE_0001847",
                                "node_attrs": {
                                  "clade_membership": {
                                    "value": "20B"
                                  },
                                  "div": 8,
                                  "custom_location": {
                                    "confidence": {
                                      "Asia": 0.04413733898848338,
                                      "Europe": 0.3910766068761522,
                                      "North America": 0.14342287331723888,
                                      "South America": 0.3768013894329151
                                    },
                                    "entropy": 1.2935214410801628,
                                    "value": "Europe"
                                  },
                                  "num_date": {
                                    "confidence": [
                                      2020.1333606620262,
                                      2020.1598360655737
                                    ],
                                    "value": 2020.158654308886
                                  },
                                  "subclade_membership": {
                                    "value": "20B"
                                  }
                                }
                              },
                              {
                                "branch_attrs": {
                                  "mutations": {
                                    "nuc": [
                                      "T313C"
                                    ]
                                  }
                                },
                                "children": [
                                  {
                                    "branch_attrs": {
                                      "labels": {
                                        "aa": "ORF1a: L3736F; ORF1b: R2652K; ORF3a: V13L"
                                      },
                                      "mutations": {
                                        "ORF1a": [
                                          "L3736F"
                                        ],
                                        "ORF1b": [
                                          "R2652K"
                                        ],
                                        "ORF3a": [
                                          "V13L"
                                        ],
                                        "nuc": [
                                          "C11471T",
                                          "G21422A",
                                          "G25429T"
                                        ]
                                      }
                                    },
                                    "name": "Slovakia/UKBA-203/2020",
                                    "node_attrs": {

                                      "author": {
                                        "author": "Krist\u00edna Bor\u0161ov\u00e1 et al",
                                        "value": "Krist\u00edna Bor\u0161ov\u00e1 et al"
                                      },
                                      "clade_membership": {
                                        "value": "20B"
                                      },
                                      "country": {
                                        "value": "Europe"
                                      },
                                      "div": 12,
                                      "division": {
                                        "value": "Europe"
                                      },
                                      "division_exposure": {
                                        "value": "Europe"
                                      },
                                      "gisaid_epi_isl": {
                                        "value": "EPI_ISL_577735"
                                      },
                                      "host": {
                                        "value": "Human"
                                      },
                                      "custom_location": {
                                        "confidence": {
                                          "Europe": 1.0
                                        },
                                        "entropy": -1.000088900581841e-12,
                                        "value": "Europe"
                                      },
                                      "num_date": {
                                        "confidence": [
                                          2020.2636612021859,
                                          2020.2636612021859
                                        ],
                                        "value": 2020.2636612021859
                                      },
                                      "originating_lab": {
                                        "value": "Institute of Virology, Biomedical Research Center of the Slovak Academy of Sciences, Bratislava"
                                      },
                                      "pangolin_lineage": {
                                        "value": "B.1.1.29"
                                      },
                                      "recency": {
                                        "value": "Older"
                                      },
                                      "region": {
                                        "value": "Europe"
                                      },
                                      "region_exposure": {
                                        "value": "Europe"
                                      },

                                      "subclade_membership": {
                                        "value": "20B"
                                      },
                                      "submitting_lab": {
                                        "value": "Faculty of Natural Sciences, Comenius University, Bratislava"
                                      },
                                      "url": "https://www.gisaid.org"
                                    }
                                  },
                                  {
                                    "branch_attrs": {
                                      "labels": {
                                        "aa": "ORF1a: T1246I, N2428S, V4260M"
                                      },
                                      "mutations": {
                                        "ORF1a": [
                                          "T1246I",
                                          "N2428S",
                                          "V4260M"
                                        ],
                                        "nuc": [
                                          "C4002T",
                                          "A7548G",
                                          "T7651C",
                                          "T10939C",
                                          "G13043A"
                                        ]
                                      }
                                    },
                                    "name": "Peru/JUN-INS-154/2020",
                                    "node_attrs": {

                                      "author": {
                                        "author": "Eduardo Juscamayta Lopez et al",
                                        "value": "Eduardo Juscamayta Lopez et al"
                                      },
                                      "clade_membership": {
                                        "value": "20B"
                                      },
                                      "country": {
                                        "value": "Peru"
                                      },
                                      "div": 14,
                                      "division": {
                                        "value": "Junin"
                                      },
                                      "division_exposure": {
                                        "value": "Junin"
                                      },
                                      "gisaid_epi_isl": {
                                        "value": "EPI_ISL_536547"
                                      },
                                      "host": {
                                        "value": "Human"
                                      },
                                      "custom_location": {
                                        "confidence": {
                                          "South America": 1.0
                                        },
                                        "entropy": -1.000088900581841e-12,
                                        "value": "South America"
                                      },
                                      "num_date": {
                                        "confidence": [
                                          2020.214480874317,
                                          2020.214480874317
                                        ],
                                        "value": 2020.214480874317
                                      },
                                      "originating_lab": {
                                        "value": "Instituto Nacional de Salud"
                                      },
                                      "pangolin_lineage": {
                                        "value": "B.1"
                                      },
                                      "recency": {
                                        "value": "Older"
                                      },
                                      "region": {
                                        "value": "South America"
                                      },
                                      "region_exposure": {
                                        "value": "South America"
                                      },

                                      "subclade_membership": {
                                        "value": "20B"
                                      },
                                      "submitting_lab": {
                                        "value": "Laboratorio de Infecciones Respiratorias Agudas"
                                      },
                                      "url": "https://www.gisaid.org"
                                    }
                                  },
                                  {
                                    "branch_attrs": {
                                      "mutations": {}
                                    },
                                    "name": "USA/WA-USAFSAM-S060/2020",
                                    "node_attrs": {

                                      "author": {
                                        "author": "Emily Parsons et al",
                                        "value": "Emily Parsons et al"
                                      },
                                      "clade_membership": {
                                        "value": "20B"
                                      },
                                      "country": {
                                        "value": "North America"
                                      },
                                      "div": 9,
                                      "division": {
                                        "value": "North America"
                                      },
                                      "division_exposure": {
                                        "value": "North America"
                                      },
                                      "gisaid_epi_isl": {
                                        "value": "EPI_ISL_644823"
                                      },
                                      "host": {
                                        "value": "Human"
                                      },
                                      "custom_location": {
                                        "confidence": {
                                          "North America": 1.0
                                        },
                                        "entropy": -1.000088900581841e-12,
                                        "value": "North America"
                                      },
                                      "num_date": {
                                        "confidence": [
                                          2020.1434426229507,
                                          2020.1434426229507
                                        ],
                                        "value": 2020.1434426229507
                                      },
                                      "originating_lab": {
                                        "value": "Madigan Army Medical Center"
                                      },
                                      "pangolin_lineage": {
                                        "value": "B.1.1.29"
                                      },
                                      "recency": {
                                        "value": "Older"
                                      },
                                      "region": {
                                        "value": "North America"
                                      },
                                      "region_exposure": {
                                        "value": "North America"
                                      },

                                      "subclade_membership": {
                                        "value": "20B"
                                      },
                                      "submitting_lab": {
                                        "value": "U.S. Air Force School of Aerospace Medicine"
                                      },
                                      "url": "https://www.gisaid.org"
                                    }
                                  },
                                  {
                                    "name": "Nigeria/Lagos01/2020_travel_history",
                                    "node_attrs": {
                                      "div": 10,
                                      "num_date": {
                                        "confidence": [
                                          2020.1571038251366,
                                          2020.1571038251366
                                        ],
                                        "value": 2020.1571038251366
                                      },
                                      "country": {
                                        "value": "Europe"
                                      }
                                    },
                                    "children": [
                                      {
                                        "branch_attrs": {
                                          "labels": {
                                            "aa": "ORF1a: C231Y"
                                          },
                                          "mutations": {
                                            "ORF1a": [
                                              "C231Y"
                                            ],
                                            "nuc": [
                                              "G957A"
                                            ]
                                          }
                                        },
                                        "name": "Nigeria/Lagos01/2020",
                                        "node_attrs": {

                                          "author": {
                                            "author": "Oluniyi P.E. et al",
                                            "paper_url": "https://virological.org/t/first-african-sars-cov-2-genome-sequence-from-nigerian-covid-19-case/421",
                                            "title": "First African SARS-CoV-2 genome sequence from Nigerian COVID-19 case",
                                            "value": "Oluniyi P.E. et al"
                                          },
                                          "clade_membership": {
                                            "value": "20B"
                                          },
                                          "country": {
                                            "value": "Africa"
                                          },
                                          "country_exposure": {
                                            "value": "Europe"
                                          },
                                          "div": 10,
                                          "division": {
                                            "value": "Africa"
                                          },
                                          "division_exposure": {
                                            "value": "Europe"
                                          },
                                          "gisaid_epi_isl": {
                                            "value": "EPI_ISL_413550"
                                          },
                                          "host": {
                                            "value": "Human"
                                          },
                                          "custom_location": {
                                            "confidence": {
                                              "Europe": 1.0
                                            },
                                            "entropy": -1.000088900581841e-12,
                                            "value": "Europe"
                                          },
                                          "num_date": {
                                            "confidence": [
                                              2020.1571038251366,
                                              2020.1571038251366
                                            ],
                                            "value": 2020.1571038251366
                                          },
                                          "originating_lab": {
                                            "value": "Centre for Human and Zoonotic Virology (CHAZVY), College of Medicine University of Lagos/Lagos University Teaching Hospital (LUTH), part of the Laboratory Network of the Nigeria Centre for Disease Control (NCDC)"
                                          },
                                          "pangolin_lineage": {
                                            "value": "B.1.1.29"
                                          },
                                          "recency": {
                                            "value": "Older"
                                          },
                                          "region": {
                                            "value": "Africa"
                                          },
                                          "region_exposure": {
                                            "value": "Europe"
                                          },

                                          "subclade_membership": {
                                            "value": "20B"
                                          },
                                          "submitting_lab": {
                                            "value": "African Centre of Excellence for Genomics of Infectious Diseases (ACEGID), Redeemer's University, Ede, Osun State, Nigeria"
                                          },
                                          "url": "https://www.gisaid.org"
                                        }
                                      }
                                    ]
                                  },
                                  {
                                    "name": "Slovakia/UKBA-204/2020_travel_history",
                                    "node_attrs": {
                                      "div": 13,
                                      "num_date": {
                                        "confidence": [
                                          2020.2636612021859,
                                          2020.2636612021859
                                        ],
                                        "value": 2020.2636612021859
                                      },
                                      "country": {
                                        "value": "Asia"
                                      }
                                    },
                                    "children": [
                                      {
                                        "branch_attrs": {
                                          "mutations": {
                                            "nuc": [
                                              "C19488T",
                                              "C23114T",
                                              "C23380T",
                                              "C26768T"
                                            ]
                                          }
                                        },
                                        "name": "Slovakia/UKBA-204/2020",
                                        "node_attrs": {

                                          "author": {
                                            "author": "Vikt\u00f3ria Hodorov\u00e1 et al",
                                            "value": "Vikt\u00f3ria Hodorov\u00e1 et al"
                                          },
                                          "clade_membership": {
                                            "value": "20B"
                                          },
                                          "country": {
                                            "value": "Europe"
                                          },
                                          "country_exposure": {
                                            "value": "Asia"
                                          },
                                          "div": 13,
                                          "division": {
                                            "value": "Europe"
                                          },
                                          "division_exposure": {
                                            "value": "Asia"
                                          },
                                          "gisaid_epi_isl": {
                                            "value": "EPI_ISL_577736"
                                          },
                                          "host": {
                                            "value": "Human"
                                          },
                                          "custom_location": {
                                            "confidence": {
                                              "Asia": 1.0
                                            },
                                            "entropy": -1.000088900581841e-12,
                                            "value": "Asia"
                                          },
                                          "num_date": {
                                            "confidence": [
                                              2020.2636612021859,
                                              2020.2636612021859
                                            ],
                                            "value": 2020.2636612021859
                                          },
                                          "originating_lab": {
                                            "value": "Institute of Virology, Biomedical Research Center of the Slovak Academy of Sciences, Bratislava"
                                          },
                                          "pangolin_lineage": {
                                            "value": "B.1.1.29"
                                          },
                                          "recency": {
                                            "value": "Older"
                                          },
                                          "region": {
                                            "value": "Europe"
                                          },
                                          "region_exposure": {
                                            "value": "Asia"
                                          },

                                          "subclade_membership": {
                                            "value": "20B"
                                          },
                                          "submitting_lab": {
                                            "value": "Faculty of Natural Sciences, Comenius University, Bratislava"
                                          },
                                          "url": "https://www.gisaid.org"
                                        }
                                      }
                                    ]
                                  },
                                  {
                                    "branch_attrs": {
                                      "mutations": {}
                                    },
                                    "children": [
                                      {
                                        "branch_attrs": {
                                          "mutations": {
                                            "nuc": [
                                              "C203T"
                                            ]
                                          }
                                        },
                                        "children": [
                                          {
                                            "branch_attrs": {
                                              "labels": {
                                                "aa": "ORF9b: D33A"
                                              },
                                              "mutations": {
                                                "ORF9b": [
                                                  "D33A"
                                                ],
                                                "nuc": [
                                                  "C673T",
                                                  "A28381C"
                                                ]
                                              }
                                            },
                                            "name": "Bulgaria/06/2020",
                                            "node_attrs": {

                                              "author": {
                                                "author": "Ivan Ivanov et al",
                                                "value": "Ivan Ivanov et al"
                                              },
                                              "clade_membership": {
                                                "value": "20B"
                                              },
                                              "country": {
                                                "value": "Europe"
                                              },
                                              "div": 12,
                                              "division": {
                                                "value": "Europe"
                                              },
                                              "division_exposure": {
                                                "value": "Europe"
                                              },
                                              "gisaid_epi_isl": {
                                                "value": "EPI_ISL_480297"
                                              },
                                              "host": {
                                                "value": "Human"
                                              },
                                              "custom_location": {
                                                "confidence": {
                                                  "Europe": 1.0
                                                },
                                                "entropy": -1.000088900581841e-12,
                                                "value": "Europe"
                                              },
                                              "num_date": {
                                                "confidence": [
                                                  2020.2199453551912,
                                                  2020.2199453551912
                                                ],
                                                "value": 2020.2199453551912
                                              },
                                              "originating_lab": {
                                                "value": "National Reference Laboratory \"Influenza and acute respiratory diseases\""
                                              },
                                              "pangolin_lineage": {
                                                "value": "B.1.1.192"
                                              },
                                              "recency": {
                                                "value": "Older"
                                              },
                                              "region": {
                                                "value": "Europe"
                                              },
                                              "region_exposure": {
                                                "value": "Europe"
                                              },

                                              "subclade_membership": {
                                                "value": "20B"
                                              },
                                              "submitting_lab": {
                                                "value": "NRL-HIV"
                                              },
                                              "url": "https://www.gisaid.org"
                                            }
                                          },
                                          {
                                            "branch_attrs": {
                                              "labels": {
                                                "aa": "ORF1a: M3752I; ORF8: V5I, V81F; S: T95I, I624L"
                                              },
                                              "mutations": {
                                                "ORF1a": [
                                                  "M3752I"
                                                ],
                                                "ORF8": [
                                                  "V5I",
                                                  "V81F"
                                                ],
                                                "S": [
                                                  "T95I",
                                                  "I624L"
                                                ],
                                                "nuc": [
                                                  "G6337T",
                                                  "C10702T",
                                                  "G11521T",
                                                  "C12076T",
                                                  "T19839C",
                                                  "C21846T",
                                                  "A23432C",
                                                  "C25587T",
                                                  "G27906A",
                                                  "G28134T"
                                                ]
                                              }
                                            },
                                            "name": "Peru/LIM-INS-176/2020",
                                            "node_attrs": {

                                              "author": {
                                                "author": "Carlos Padilla Rojas et al",
                                                "value": "Carlos Padilla Rojas et al"
                                              },
                                              "clade_membership": {
                                                "value": "20B"
                                              },
                                              "country": {
                                                "value": "Peru"
                                              },
                                              "div": 20,
                                              "division": {
                                                "value": "Lima"
                                              },
                                              "division_exposure": {
                                                "value": "Lima"
                                              },
                                              "gisaid_epi_isl": {
                                                "value": "EPI_ISL_1092325"
                                              },
                                              "host": {
                                                "value": "Human"
                                              },
                                              "custom_location": {
                                                "confidence": {
                                                  "South America": 1.0
                                                },
                                                "entropy": -1.000088900581841e-12,
                                                "value": "South America"
                                              },
                                              "num_date": {
                                                "confidence": [
                                                  2020.7090163934427,
                                                  2020.7090163934427
                                                ],
                                                "value": 2020.7090163934427
                                              },
                                              "originating_lab": {
                                                "value": "Laboratorio de Referencia Nacional de Virus Respiratorio. Instituto Nacional de Salud Per\u00fa"
                                              },
                                              "pangolin_lineage": {
                                                "value": "B.1.1"
                                              },
                                              "recency": {
                                                "value": "3-7 days ago"
                                              },
                                              "region": {
                                                "value": "South America"
                                              },
                                              "region_exposure": {
                                                "value": "South America"
                                              },

                                              "subclade_membership": {
                                                "value": "20B"
                                              },
                                              "submitting_lab": {
                                                "value": "Laboratorio de Referencia Nacional de Biotecnolog\u00eda y Biolog\u00eda Molecular. Instituto Nacional de Salud Per\u00fa"
                                              },
                                              "url": "https://www.gisaid.org"
                                            }
                                          }
                                        ],
                                        "name": "NODE_0003075",
                                        "node_attrs": {
                                          "clade_membership": {
                                            "value": "20B"
                                          },
                                          "div": 10,
                                          "custom_location": {
                                            "confidence": {
                                              "Africa": 0.005578296422952543,
                                              "Asia": 0.008469589502757285,
                                              "Europe": 0.3655544229386469,
                                              "South America": 0.6183361695999046
                                            },
                                            "entropy": 0.7487497229993505,
                                            "value": "South America"
                                          },
                                          "num_date": {
                                            "confidence": [
                                              2020.1674520608206,
                                              2020.21967868308
                                            ],
                                            "value": 2020.188420856274
                                          },
                                          "subclade_membership": {
                                            "value": "20B"
                                          }
                                        }
                                      },
                                      {
                                        "branch_attrs": {
                                          "mutations": {}
                                        },
                                        "children": [
                                          {
                                            "branch_attrs": {
                                              "mutations": {}
                                            },
                                            "children": [
                                              {
                                                "branch_attrs": {
                                                  "mutations": {
                                                    "nuc": [
                                                      "C6250T"
                                                    ]
                                                  }
                                                },
                                                "children": [
                                                  {
                                                    "branch_attrs": {
                                                      "labels": {
                                                        "aa": "ORF1a: A903V"
                                                      },
                                                      "mutations": {
                                                        "ORF1a": [
                                                          "A903V"
                                                        ],
                                                        "nuc": [
                                                          "C2973T"
                                                        ]
                                                      }
                                                    },
                                                    "name": "Colombia/NAR-GUR-0627/2020",
                                                    "node_attrs": {

                                                      "author": {
                                                        "author": "Juan David Ram\u00edrez et al",
                                                        "paper_url": "https://www.medrxiv.org/content/10.1101/2020.06.11.20125799v1",
                                                        "title": "The arrival and spread of SARS-CoV2 in Colombia",
                                                        "value": "Juan David Ram\u00edrez et al A"
                                                      },
                                                      "clade_membership": {
                                                        "value": "20B"
                                                      },
                                                      "country": {
                                                        "value": "Colombia"
                                                      },
                                                      "div": 11,
                                                      "division": {
                                                        "value": "Narino"
                                                      },
                                                      "division_exposure": {
                                                        "value": "Narino"
                                                      },
                                                      "gisaid_epi_isl": {
                                                        "value": "EPI_ISL_447749"
                                                      },
                                                      "host": {
                                                        "value": "Human"
                                                      },
                                                      "custom_location": {
                                                        "confidence": {
                                                          "South America": 1.0
                                                        },
                                                        "entropy": -1.000088900581841e-12,
                                                        "value": "South America"
                                                      },
                                                      "location": {
                                                        "value": "Ipiales"
                                                      },
                                                      "num_date": {
                                                        "confidence": [
                                                          2020.2418032786886,
                                                          2020.2418032786886
                                                        ],
                                                        "value": 2020.2418032786886
                                                      },
                                                      "originating_lab": {
                                                        "value": "Grupo de Investigaciones Microbiol\u00f3gicas-UR (GIMUR), Departamento de Biolog\u00eda, Facultad de Ciencias Naturales, Universidad del Rosario, Bogot\u00e1, Colombia"
                                                      },
                                                      "pangolin_lineage": {
                                                        "value": "B.1.1.29"
                                                      },
                                                      "recency": {
                                                        "value": "Older"
                                                      },
                                                      "region": {
                                                        "value": "South America"
                                                      },
                                                      "region_exposure": {
                                                        "value": "South America"
                                                      },

                                                      "subclade_membership": {
                                                        "value": "20B"
                                                      },
                                                      "submitting_lab": {
                                                        "value": "Grupo de Investigaciones Microbiol\u00f3gicas-UR (GIMUR), Departamento de Biolog\u00eda, Facultad de Ciencias Naturales, Universidad del Rosario, Bogot\u00e1, Colombia Instituto Nacional de Salud, Bogot\u00e1, Colombia Icahn School of Medicine at Mount Sinai, New York, USA"
                                                      },
                                                      "url": "https://www.gisaid.org"
                                                    }
                                                  },
                                                  {
                                                    "branch_attrs": {
                                                      "labels": {
                                                        "aa": "ORF1a: L3027F; S: T1117I"
                                                      },
                                                      "mutations": {
                                                        "ORF1a": [
                                                          "L3027F"
                                                        ],
                                                        "S": [
                                                          "T1117I"
                                                        ],
                                                        "nuc": [
                                                          "C9344T",
                                                          "C11752T",
                                                          "C14184T",
                                                          "C24912T",
                                                          "C29787A"
                                                        ]
                                                      }
                                                    },
                                                    "name": "Ecuador/EC-M-48776/2020",
                                                    "node_attrs": {

                                                      "author": {
                                                        "author": "Javier Tognarelli et al",
                                                        "value": "Javier Tognarelli et al"
                                                      },
                                                      "clade_membership": {
                                                        "value": "20B"
                                                      },
                                                      "country": {
                                                        "value": "Ecuador"
                                                      },
                                                      "div": 15,
                                                      "division": {
                                                        "value": "Manabi"
                                                      },
                                                      "division_exposure": {
                                                        "value": "Manabi"
                                                      },
                                                      "gisaid_epi_isl": {
                                                        "value": "EPI_ISL_826820"
                                                      },
                                                      "host": {
                                                        "value": "Human"
                                                      },
                                                      "custom_location": {
                                                        "confidence": {
                                                          "South America": 1.0
                                                        },
                                                        "entropy": -1.000088900581841e-12,
                                                        "value": "South America"
                                                      },
                                                      "num_date": {
                                                        "confidence": [
                                                          2020.3948087431695,
                                                          2020.3948087431695
                                                        ],
                                                        "value": 2020.3948087431695
                                                      },
                                                      "originating_lab": {
                                                        "value": "INSPI-CRN DE INFLUENZA Y OTROS VIRUS RESPIRATORIOS"
                                                      },
                                                      "pangolin_lineage": {
                                                        "value": "B.1.1.29"
                                                      },
                                                      "recency": {
                                                        "value": "Older"
                                                      },
                                                      "region": {
                                                        "value": "South America"
                                                      },
                                                      "region_exposure": {
                                                        "value": "South America"
                                                      },

                                                      "subclade_membership": {
                                                        "value": "20B"
                                                      },
                                                      "submitting_lab": {
                                                        "value": "Instituto de Salud Publica de Chile"
                                                      },
                                                      "url": "https://www.gisaid.org"
                                                    }
                                                  }
                                                ],
                                                "name": "NODE_0003084",
                                                "node_attrs": {
                                                  "clade_membership": {
                                                    "value": "20B"
                                                  },
                                                  "div": 10,
                                                  "custom_location": {
                                                    "confidence": {
                                                      "Africa": 0.004146544041637983,
                                                      "Asia": 0.0014471276494131922,
                                                      "Europe": 0.011804312205241314,
                                                      "South America": 0.9820547185672088
                                                    },
                                                    "entropy": 0.10698089762323357,
                                                    "value": "South America"
                                                  },
                                                  "num_date": {
                                                    "confidence": [
                                                      2020.198705789396,
                                                      2020.2389479541316
                                                    ],
                                                    "value": 2020.2250853120343
                                                  },
                                                  "subclade_membership": {
                                                    "value": "20B"
                                                  }
                                                }
                                              },
                                              {
                                                "branch_attrs": {
                                                  "labels": {
                                                    "aa": "ORF1b: K2557R"
                                                  },
                                                  "mutations": {
                                                    "ORF1b": [
                                                      "K2557R"
                                                    ],
                                                    "nuc": [
                                                      "A21137G"
                                                    ]
                                                  }
                                                },
                                                "children": [
                                                  {
                                                    "branch_attrs": {
                                                      "labels": {
                                                        "aa": "N: R191C; S: G75V, T638I"
                                                      },
                                                      "mutations": {
                                                        "N": [
                                                          "R191C"
                                                        ],
                                                        "S": [
                                                          "G75V",
                                                          "T638I"
                                                        ],
                                                        "nuc": [
                                                          "C1642T",
                                                          "T13701C",
                                                          "G21786T",
                                                          "C23191T",
                                                          "C23475T",
                                                          "C26079T",
                                                          "C28844T"
                                                        ]
                                                      }
                                                    },
                                                    "name": "Australia/QLD1231/2020",
                                                    "node_attrs": {
                                                      "author": {
                                                        "author": "Son Nguyen et al et al",
                                                        "value": "Son Nguyen et al et al"
                                                      },
                                                      "clade_membership": {
                                                        "value": "20B"
                                                      },
                                                      "country": {
                                                        "value": "Oceania"
                                                      },
                                                      "div": 17,
                                                      "division": {
                                                        "value": "Oceania"
                                                      },
                                                      "division_exposure": {
                                                        "value": "Oceania"
                                                      },
                                                      "gisaid_epi_isl": {
                                                        "value": "EPI_ISL_639819"
                                                      },
                                                      "host": {
                                                        "value": "Human"
                                                      },
                                                      "custom_location": {
                                                        "confidence": {
                                                          "Oceania": 1.0
                                                        },
                                                        "entropy": -1.000088900581841e-12,
                                                        "value": "Oceania"
                                                      },
                                                      "num_date": {
                                                        "confidence": [
                                                          2020.8265027322404,
                                                          2020.8265027322404
                                                        ],
                                                        "value": 2020.8265027322404
                                                      },
                                                      "originating_lab": {
                                                        "value": "Public Health Virology Laboratory, Forensic and Scientific Services (PHV-FSS)"
                                                      },
                                                      "pangolin_lineage": {
                                                        "value": "B.1.1.186"
                                                      },
                                                      "recency": {
                                                        "value": "Older"
                                                      },
                                                      "region": {
                                                        "value": "Oceania"
                                                      },
                                                      "region_exposure": {
                                                        "value": "Oceania"
                                                      },
                                                      "subclade_membership": {
                                                        "value": "20B"
                                                      },
                                                      "submitting_lab": {
                                                        "value": "Public Health Virology Laboratory, Forensic and Scientific Services (PHV-FSS)"
                                                      },
                                                      "url": "https://www.gisaid.org"
                                                    }
                                                  },
                                                  {
                                                    "branch_attrs": {
                                                      "labels": {
                                                        "aa": "ORF1a: K1895N"
                                                      },
                                                      "mutations": {
                                                        "ORF1a": [
                                                          "K1895N"
                                                        ],
                                                        "nuc": [
                                                          "G5950T",
                                                          "C19164T",
                                                          "T27447C",
                                                          "T29661C"
                                                        ]
                                                      }
                                                    },
                                                    "name": "Zimbabwe/ZW-6970/2020",
                                                    "node_attrs": {

                                                      "author": {
                                                        "author": "Thanh Le Viet et al",
                                                        "value": "Thanh Le Viet et al"
                                                      },
                                                      "clade_membership": {
                                                        "value": "20B"
                                                      },
                                                      "country": {
                                                        "value": "Africa"
                                                      },
                                                      "div": 14,
                                                      "division": {
                                                        "value": "Africa"
                                                      },
                                                      "division_exposure": {
                                                        "value": "Africa"
                                                      },
                                                      "genbank_accession": {
                                                        "value": "LR963422.1"
                                                      },
                                                      "gisaid_epi_isl": {
                                                        "value": "EPI_ISL_647980"
                                                      },
                                                      "host": {
                                                        "value": "Human"
                                                      },
                                                      "custom_location": {
                                                        "confidence": {
                                                          "Africa": 1.0
                                                        },
                                                        "entropy": -1.000088900581841e-12,
                                                        "value": "Africa"
                                                      },
                                                      "num_date": {
                                                        "confidence": [
                                                          2020.3319672131147,
                                                          2020.3319672131147
                                                        ],
                                                        "value": 2020.3319672131147
                                                      },
                                                      "originating_lab": {
                                                        "value": "National Microbiology Reference Laboratory"
                                                      },
                                                      "pangolin_lineage": {
                                                        "value": "B.1.1.111"
                                                      },
                                                      "recency": {
                                                        "value": "Older"
                                                      },
                                                      "region": {
                                                        "value": "Africa"
                                                      },
                                                      "region_exposure": {
                                                        "value": "Africa"
                                                      },

                                                      "subclade_membership": {
                                                        "value": "20B"
                                                      },
                                                      "submitting_lab": {
                                                        "value": "Quadram Institute Bioscience"
                                                      },
                                                      "url": "https://www.gisaid.org"
                                                    }
                                                  }
                                                ],
                                                "name": "NODE_0003027",
                                                "node_attrs": {
                                                  "clade_membership": {
                                                    "value": "20B"
                                                  },
                                                  "div": 10,
                                                  "custom_location": {
                                                    "confidence": {
                                                      "Africa": 0.3000797732499437,
                                                      "Europe": 0.23534032753827047,
                                                      "Oceania": 0.059462114720970446,
                                                      "South America": 0.36400809920352567
                                                    },
                                                    "entropy": 1.3847161541321436,
                                                    "value": "South America"
                                                  },
                                                  "num_date": {
                                                    "confidence": [
                                                      2020.2064362871959,
                                                      2020.2913885162397
                                                    ],
                                                    "value": 2020.2271405487463
                                                  },
                                                  "subclade_membership": {
                                                    "value": "20B"
                                                  }
                                                }
                                              }
                                            ],
                                            "name": "NODE_0001896",
                                            "node_attrs": {
                                              "clade_membership": {
                                                "value": "20B"
                                              },
                                              "div": 9,
                                              "custom_location": {
                                                "confidence": {
                                                  "Africa": 0.0850511044828482,
                                                  "Asia": 0.01054638444973471,
                                                  "Europe": 0.11369313408042929,
                                                  "South America": 0.7875969469947938
                                                },
                                                "entropy": 0.7140282457282061,
                                                "value": "South America"
                                              },
                                              "num_date": {
                                                "confidence": [
                                                  2020.1605584284796,
                                                  2020.2290267196317
                                                ],
                                                "value": 2020.188672395299
                                              },
                                              "subclade_membership": {
                                                "value": "20B"
                                              }
                                            }
                                          },
                                          {
                                            "branch_attrs": {
                                              "mutations": {}
                                            },
                                            "children": [
                                              {
                                                "branch_attrs": {
                                                  "mutations": {}
                                                },
                                                "children": [
                                                  {
                                                    "branch_attrs": {
                                                      "mutations": {
                                                        "nuc": [
                                                          "C19269T"
                                                        ]
                                                      }
                                                    },
                                                    "name": "Tunisia/3913/2020",
                                                    "node_attrs": {

                                                      "author": {
                                                        "author": "Ilhem Boutiba-Ben Boubaker et al",
                                                        "value": "Ilhem Boutiba-Ben Boubaker et al"
                                                      },
                                                      "clade_membership": {
                                                        "value": "20B"
                                                      },
                                                      "country": {
                                                        "value": "Africa"
                                                      },
                                                      "div": 10,
                                                      "division": {
                                                        "value": "Africa"
                                                      },
                                                      "division_exposure": {
                                                        "value": "Africa"
                                                      },
                                                      "gisaid_epi_isl": {
                                                        "value": "EPI_ISL_654016"
                                                      },
                                                      "host": {
                                                        "value": "Human"
                                                      },
                                                      "custom_location": {
                                                        "confidence": {
                                                          "Africa": 0.9999999999999999
                                                        },
                                                        "entropy": -9.99866855976916e-13,
                                                        "value": "Africa"
                                                      },
                                                      "num_date": {
                                                        "confidence": [
                                                          2020.2062841530055,
                                                          2020.2062841530055
                                                        ],
                                                        "value": 2020.2062841530055
                                                      },
                                                      "originating_lab": {
                                                        "value": "Laboratory of Microbiology, National Reference Lab, Charles Nicolle Hospital; 2-University of Tunis ElManar, Faculty of Medicine of Tunis, LR99ES09, Tunis, Tunisia"
                                                      },
                                                      "pangolin_lineage": {
                                                        "value": "B.1.1.29"
                                                      },
                                                      "recency": {
                                                        "value": "Older"
                                                      },
                                                      "region": {
                                                        "value": "Africa"
                                                      },
                                                      "region_exposure": {
                                                        "value": "Africa"
                                                      },

                                                      "subclade_membership": {
                                                        "value": "20B"
                                                      },
                                                      "submitting_lab": {
                                                        "value": "1-Clinical and Experimental Pharmacology Lab, LR16SP02, National Center of Pharmacovigilance, University of Tunis El Manar, Tunis, Tunisia. 2-Neurodegenerative diseases and psychiatric troubles, LR18SP03, Razi Hospital, University of Tunis El Manar, Tunis, Tunisia. 3- Ministry of Health, National Observatory of New and Emerging Diseases, 1006, Tunis, Tunisia"
                                                      },
                                                      "url": "https://www.gisaid.org"
                                                    }
                                                  },
                                                  {
                                                    "branch_attrs": {
                                                      "mutations": {
                                                        "nuc": [
                                                          "T6067C"
                                                        ]
                                                      }
                                                    },
                                                    "name": "Colombia/SAN-INS-80123/2020",
                                                    "node_attrs": {

                                                      "author": {
                                                        "author": "Katherine Laiton-Donato et al",
                                                        "paper_url": "https://dx.doi.org/10.1101/2020.06.02.20120782",
                                                        "title": "Substitutions in Spike and Nucleocapsid proteins of SARS-CoV-2 circulating in Colombia",
                                                        "value": "Katherine Laiton-Donato et al A"
                                                      },
                                                      "clade_membership": {
                                                        "value": "20B"
                                                      },
                                                      "country": {
                                                        "value": "Colombia"
                                                      },
                                                      "div": 10,
                                                      "division": {
                                                        "value": "Santander"
                                                      },
                                                      "division_exposure": {
                                                        "value": "Santander"
                                                      },
                                                      "gisaid_epi_isl": {
                                                        "value": "EPI_ISL_456149"
                                                      },
                                                      "host": {
                                                        "value": "Human"
                                                      },
                                                      "custom_location": {
                                                        "confidence": {
                                                          "South America": 1.0
                                                        },
                                                        "entropy": -1.000088900581841e-12,
                                                        "value": "South America"
                                                      },
                                                      "location": {
                                                        "value": "Bucaramanga"
                                                      },
                                                      "num_date": {
                                                        "confidence": [
                                                          2020.2035519125684,
                                                          2020.2035519125684
                                                        ],
                                                        "value": 2020.2035519125684
                                                      },
                                                      "originating_lab": {
                                                        "value": "Instituto Nacional de Salud - Unidad de Secuenciaci\u00f3n y An\u00e1lisis Gen\u00f3mico"
                                                      },
                                                      "pangolin_lineage": {
                                                        "value": "B.1.1.29"
                                                      },
                                                      "recency": {
                                                        "value": "Older"
                                                      },
                                                      "region": {
                                                        "value": "South America"
                                                      },
                                                      "region_exposure": {
                                                        "value": "South America"
                                                      },

                                                      "subclade_membership": {
                                                        "value": "20B"
                                                      },
                                                      "submitting_lab": {
                                                        "value": "Instituto Nacional de Salud, Universidad Cooperativa de Colombia, Instituto Alexander von Humboldt, Imperial College-London, London School of Hygiene & Tropical Medicine"
                                                      },
                                                      "url": "https://www.gisaid.org"
                                                    }
                                                  }
                                                ],
                                                "name": "NODE_0001905",
                                                "node_attrs": {
                                                  "clade_membership": {
                                                    "value": "20B"
                                                  },
                                                  "div": 9,
                                                  "custom_location": {
                                                    "confidence": {
                                                      "Africa": 0.2104725559003177,
                                                      "Asia": 0.004611158970612896,
                                                      "Europe": 0.04068846247022874,
                                                      "South America": 0.7431219290992847
                                                    },
                                                    "entropy": 0.7121193020974846,
                                                    "value": "South America"
                                                  },
                                                  "num_date": {
                                                    "confidence": [
                                                      2020.1646854558765,
                                                      2020.1988320594426
                                                    ],
                                                    "value": 2020.1890700161982
                                                  },
                                                  "subclade_membership": {
                                                    "value": "20B"
                                                  }
                                                }
                                              },
                                              {
                                                "branch_attrs": {
                                                  "mutations": {}
                                                },
                                                "children": [
                                                  {
                                                    "branch_attrs": {
                                                      "labels": {
                                                        "aa": "ORF1a: K1230N; ORF1b: D884Y"
                                                      },
                                                      "mutations": {
                                                        "ORF1a": [
                                                          "K1230N"
                                                        ],
                                                        "ORF1b": [
                                                          "D884Y"
                                                        ],
                                                        "nuc": [
                                                          "G3955T",
                                                          "G16117T"
                                                        ]
                                                      }
                                                    },
                                                    "name": "Ghana/1565_S13/2020",
                                                    "node_attrs": {
                                                      "author": {
                                                        "author": "Joyce M. Ngoi et al",
                                                        "value": "Joyce M. Ngoi et al"
                                                      },
                                                      "clade_membership": {
                                                        "value": "20B"
                                                      },
                                                      "country": {
                                                        "value": "Africa"
                                                      },
                                                      "div": 11,
                                                      "division": {
                                                        "value": "Africa"
                                                      },
                                                      "division_exposure": {
                                                        "value": "Africa"
                                                      },
                                                      "gisaid_epi_isl": {
                                                        "value": "EPI_ISL_422404"
                                                      },
                                                      "host": {
                                                        "value": "Human"
                                                      },
                                                      "custom_location": {
                                                        "confidence": {
                                                          "Africa": 1.0
                                                        },
                                                        "entropy": -1.000088900581841e-12,
                                                        "value": "Africa"
                                                      },
                                                      "num_date": {
                                                        "confidence": [
                                                          2020.2281420765028,
                                                          2020.2281420765028
                                                        ],
                                                        "value": 2020.2281420765028
                                                      },
                                                      "originating_lab": {
                                                        "value": "NMIMR, Department of Virology"
                                                      },
                                                      "pangolin_lineage": {
                                                        "value": "B.1.1.29"
                                                      },
                                                      "recency": {
                                                        "value": "Older"
                                                      },
                                                      "region": {
                                                        "value": "Africa"
                                                      },
                                                      "region_exposure": {
                                                        "value": "Africa"
                                                      },

                                                      "subclade_membership": {
                                                        "value": "20B"
                                                      },
                                                      "submitting_lab": {
                                                        "value": "WACCBIP, University of Ghana"
                                                      },
                                                      "url": "https://www.gisaid.org"
                                                    }
                                                  },
                                                  {
                                                    "branch_attrs": {
                                                      "mutations": {}
                                                    },
                                                    "children": [
                                                      {
                                                        "branch_attrs": {
                                                          "mutations": {}
                                                        },
                                                        "children": [
                                                          {
                                                            "branch_attrs": {
                                                              "mutations": {}
                                                            },
                                                            "children": [
                                                              {
                                                                "branch_attrs": {
                                                                  "labels": {
                                                                    "aa": "ORF1a: T4065I; ORF1b: A647V; ORF7a: T39I"
                                                                  },
                                                                  "mutations": {
                                                                    "ORF1a": [
                                                                      "T4065I"
                                                                    ],
                                                                    "ORF1b": [
                                                                      "A647V"
                                                                    ],
                                                                    "ORF7a": [
                                                                      "T39I"
                                                                    ],
                                                                    "nuc": [
                                                                      "C12459T",
                                                                      "A15165G",
                                                                      "C15407T",
                                                                      "C27509T"
                                                                    ]
                                                                  }
                                                                },
                                                                "name": "Chile/Santiago-PUC_MVL_0358/2020",
                                                                "node_attrs": {

                                                                  "author": {
                                                                    "author": "Leonardo I. Almonacid et al",
                                                                    "value": "Leonardo I. Almonacid et al"
                                                                  },
                                                                  "clade_membership": {
                                                                    "value": "20B"
                                                                  },
                                                                  "country": {
                                                                    "value": "Chile"
                                                                  },
                                                                  "div": 13,
                                                                  "division": {
                                                                    "value": "Region Metropolitana de Santiago"
                                                                  },
                                                                  "division_exposure": {
                                                                    "value": "Region Metropolitana de Santiago"
                                                                  },
                                                                  "genbank_accession": {
                                                                    "value": "MW365042.1"
                                                                  },
                                                                  "gisaid_epi_isl": {
                                                                    "value": "EPI_ISL_801785"
                                                                  },
                                                                  "host": {
                                                                    "value": "Human"
                                                                  },
                                                                  "custom_location": {
                                                                    "confidence": {
                                                                      "South America": 1.0
                                                                    },
                                                                    "entropy": -1.000088900581841e-12,
                                                                    "value": "South America"
                                                                  },
                                                                  "location": {
                                                                    "value": "Santiago"
                                                                  },
                                                                  "num_date": {
                                                                    "confidence": [
                                                                      2020.3592896174864,
                                                                      2020.3592896174864
                                                                    ],
                                                                    "value": 2020.3592896174864
                                                                  },
                                                                  "originating_lab": {
                                                                    "value": "Laboratory of Molecular Virology, Pontificia Universidad Cat\u00f3lica de Chile"
                                                                  },
                                                                  "pangolin_lineage": {
                                                                    "value": "B.1.1.29"
                                                                  },
                                                                  "recency": {
                                                                    "value": "Older"
                                                                  },
                                                                  "region": {
                                                                    "value": "South America"
                                                                  },
                                                                  "region_exposure": {
                                                                    "value": "South America"
                                                                  },

                                                                  "subclade_membership": {
                                                                    "value": "20B"
                                                                  },
                                                                  "submitting_lab": {
                                                                    "value": "MSHS Pathogen Surveillance Program"
                                                                  },
                                                                  "url": "https://www.gisaid.org"
                                                                }
                                                              },
                                                              {
                                                                "branch_attrs": {
                                                                  "labels": {
                                                                    "aa": "ORF1a: W630C; ORF1b: D2263G; ORF8: H28L; S: M153I, V1104L"
                                                                  },
                                                                  "mutations": {
                                                                    "ORF1a": [
                                                                      "W630C"
                                                                    ],
                                                                    "ORF1b": [
                                                                      "D2263G"
                                                                    ],
                                                                    "ORF8": [
                                                                      "H28L"
                                                                    ],
                                                                    "S": [
                                                                      "M153I",
                                                                      "V1104L"
                                                                    ],
                                                                    "nuc": [
                                                                      "G2155T",
                                                                      "A3427G",
                                                                      "C8818T",
                                                                      "A20255G",
                                                                      "G20940T",
                                                                      "C21552T",
                                                                      "G22021T",
                                                                      "G24872T",
                                                                      "A27976T"
                                                                    ]
                                                                  }
                                                                },
                                                                "children": [
                                                                  {
                                                                    "branch_attrs": {
                                                                      "mutations": {
                                                                        "nuc": [
                                                                          "A19821G",
                                                                          "C23635T"
                                                                        ]
                                                                      }
                                                                    },
                                                                    "name": "Brazil/PB-29631/2020",
                                                                    "node_attrs": {
                                                                      "author": {
                                                                        "author": "Paola Resende et al",
                                                                        "value": "Paola Resende et al B"
                                                                      },
                                                                      "clade_membership": {
                                                                        "value": "20B"
                                                                      },
                                                                      "country": {
                                                                        "value": "Brazil"
                                                                      },
                                                                      "div": 20,
                                                                      "division": {
                                                                        "value": "Paraiba"
                                                                      },
                                                                      "division_exposure": {
                                                                        "value": "Paraiba"
                                                                      },
                                                                      "gisaid_epi_isl": {
                                                                        "value": "EPI_ISL_792621"
                                                                      },
                                                                      "host": {
                                                                        "value": "Human"
                                                                      },
                                                                      "custom_location": {
                                                                        "confidence": {
                                                                          "Brazil": 1.0
                                                                        },
                                                                        "entropy": -1.000088900581841e-12,
                                                                        "value": "Brazil"
                                                                      },
                                                                      "num_date": {
                                                                        "confidence": [
                                                                          2020.7472677595629,
                                                                          2020.7472677595629
                                                                        ],
                                                                        "value": 2020.7472677595629
                                                                      },
                                                                      "originating_lab": {
                                                                        "value": "LACEN-PB"
                                                                      },
                                                                      "pangolin_lineage": {
                                                                        "value": "B.1.1.141"
                                                                      },
                                                                      "recency": {
                                                                        "value": "Older"
                                                                      },
                                                                      "region": {
                                                                        "value": "South America"
                                                                      },
                                                                      "region_exposure": {
                                                                        "value": "South America"
                                                                      },
                                                                      "subclade_membership": {
                                                                        "value": "20B"
                                                                      },
                                                                      "submitting_lab": {
                                                                        "value": "Laboratory of Respiratory Viruses and Measles, Oswaldo Cruz Institute, FIOCRUZ"
                                                                      },
                                                                      "url": "https://www.gisaid.org"
                                                                    }
                                                                  },
                                                                  {
                                                                    "branch_attrs": {
                                                                      "mutations": {}
                                                                    },
                                                                    "name": "Brazil/PB-29638/2020",
                                                                    "node_attrs": {
                                                                      "author": {
                                                                        "author": "Paola Resende et al",
                                                                        "value": "Paola Resende et al B"
                                                                      },
                                                                      "clade_membership": {
                                                                        "value": "20B"
                                                                      },
                                                                      "country": {
                                                                        "value": "Brazil"
                                                                      },
                                                                      "div": 18,
                                                                      "division": {
                                                                        "value": "Paraiba"
                                                                      },
                                                                      "division_exposure": {
                                                                        "value": "Paraiba"
                                                                      },
                                                                      "gisaid_epi_isl": {
                                                                        "value": "EPI_ISL_792628"
                                                                      },
                                                                      "host": {
                                                                        "value": "Human"
                                                                      },
                                                                      "custom_location": {
                                                                        "confidence": {
                                                                          "Brazil": 1.0
                                                                        },
                                                                        "entropy": -1.000088900581841e-12,
                                                                        "value": "Brazil"
                                                                      },
                                                                      "num_date": {
                                                                        "confidence": [
                                                                          2020.8428961748634,
                                                                          2020.8428961748634
                                                                        ],
                                                                        "value": 2020.8428961748634
                                                                      },
                                                                      "originating_lab": {
                                                                        "value": "LACEN-PB"
                                                                      },
                                                                      "pangolin_lineage": {
                                                                        "value": "B.1.1.141"
                                                                      },
                                                                      "recency": {
                                                                        "value": "Older"
                                                                      },
                                                                      "region": {
                                                                        "value": "South America"
                                                                      },
                                                                      "region_exposure": {
                                                                        "value": "South America"
                                                                      },
                                                                      "subclade_membership": {
                                                                        "value": "20B"
                                                                      },
                                                                      "submitting_lab": {
                                                                        "value": "Laboratory of Respiratory Viruses and Measles, Oswaldo Cruz Institute, FIOCRUZ"
                                                                      },
                                                                      "url": "https://www.gisaid.org"
                                                                    }
                                                                  }
                                                                ],
                                                                "name": "NODE_0003040",
                                                                "node_attrs": {
                                                                  "clade_membership": {
                                                                    "value": "20B"
                                                                  },
                                                                  "div": 18,
                                                                  "custom_location": {
                                                                    "confidence": {
                                                                      "Brazil": 0.9602100419842918,
                                                                      "Rio Grande do Sul": 0.0015200386734846528,
                                                                      "South America": 0.03714464382770791
                                                                    },
                                                                    "entropy": 0.17950148406556268,
                                                                    "value": "Brazil"
                                                                  },
                                                                  "num_date": {
                                                                    "confidence": [
                                                                      2020.6317109095392,
                                                                      2020.7428042607733
                                                                    ],
                                                                    "value": 2020.7081965772934
                                                                  },
                                                                  "subclade_membership": {
                                                                    "value": "20B"
                                                                  }
                                                                }
                                                              }
                                                            ],
                                                            "name": "NODE_0001910",
                                                            "node_attrs": {
                                                              "clade_membership": {
                                                                "value": "20B"
                                                              },
                                                              "div": 9,
                                                              "custom_location": {
                                                                "confidence": {
                                                                  "Brazil": 0.05952831000016934,
                                                                  "Europe": 0.006630548949748255,
                                                                  "South America": 0.9319251974115903
                                                                },
                                                                "entropy": 0.28120009953566183,
                                                                "value": "South America"
                                                              },
                                                              "num_date": {
                                                                "confidence": [
                                                                  2020.1995703660846,
                                                                  2020.2732940878798
                                                                ],
                                                                "value": 2020.2250867496277
                                                              },
                                                              "subclade_membership": {
                                                                "value": "20B"
                                                              }
                                                            }
                                                          },
                                                          {
                                                            "branch_attrs": {
                                                              "mutations": {}
                                                            },
                                                            "children": [
                                                              {
                                                                "branch_attrs": {
                                                                  "mutations": {
                                                                    "nuc": [
                                                                      "G4354A"
                                                                    ]
                                                                  }
                                                                },
                                                                "name": "Ecuador/EC-G-2565/2020",
                                                                "node_attrs": {

                                                                  "author": {
                                                                    "author": "Javier Tognarelli et al",
                                                                    "value": "Javier Tognarelli et al"
                                                                  },
                                                                  "clade_membership": {
                                                                    "value": "20B"
                                                                  },
                                                                  "country": {
                                                                    "value": "Ecuador"
                                                                  },
                                                                  "div": 10,
                                                                  "division": {
                                                                    "value": "Guayas"
                                                                  },
                                                                  "division_exposure": {
                                                                    "value": "Guayas"
                                                                  },
                                                                  "gisaid_epi_isl": {
                                                                    "value": "EPI_ISL_826805"
                                                                  },
                                                                  "host": {
                                                                    "value": "Human"
                                                                  },
                                                                  "custom_location": {
                                                                    "confidence": {
                                                                      "South America": 1.0
                                                                    },
                                                                    "entropy": -1.000088900581841e-12,
                                                                    "value": "South America"
                                                                  },
                                                                  "num_date": {
                                                                    "confidence": [
                                                                      2020.2254098360656,
                                                                      2020.2254098360656
                                                                    ],
                                                                    "value": 2020.2254098360656
                                                                  },
                                                                  "originating_lab": {
                                                                    "value": "INSPI-CRN DE INFLUENZA Y OTROS VIRUS RESPIRATORIOS"
                                                                  },
                                                                  "pangolin_lineage": {
                                                                    "value": "B.1.1.29"
                                                                  },
                                                                  "recency": {
                                                                    "value": "Older"
                                                                  },
                                                                  "region": {
                                                                    "value": "South America"
                                                                  },
                                                                  "region_exposure": {
                                                                    "value": "South America"
                                                                  },

                                                                  "subclade_membership": {
                                                                    "value": "20B"
                                                                  },
                                                                  "submitting_lab": {
                                                                    "value": "Instituto de Salud Publica de Chile"
                                                                  },
                                                                  "url": "https://www.gisaid.org"
                                                                }
                                                              },
                                                              {
                                                                "branch_attrs": {
                                                                  "labels": {
                                                                    "aa": "ORF1a: A3143V"
                                                                  },
                                                                  "mutations": {
                                                                    "ORF1a": [
                                                                      "A3143V"
                                                                    ],
                                                                    "nuc": [
                                                                      "C9693T"
                                                                    ]
                                                                  }
                                                                },
                                                                "children": [
                                                                  {
                                                                    "branch_attrs": {
                                                                      "labels": {
                                                                        "aa": "N: S79C, P365L; ORF1a: F3114L; ORF3a: V256A; S: V1176F"
                                                                      },
                                                                      "mutations": {
                                                                        "N": [
                                                                          "S79C",
                                                                          "P365L"
                                                                        ],
                                                                        "ORF1a": [
                                                                          "F3114L"
                                                                        ],
                                                                        "ORF3a": [
                                                                          "V256A"
                                                                        ],
                                                                        "S": [
                                                                          "V1176F"
                                                                        ],
                                                                        "nuc": [
                                                                          "C1471T",
                                                                          "C1519T",
                                                                          "A5995G",
                                                                          "T9605C",
                                                                          "T15606C",
                                                                          "A23416T",
                                                                          "G25088T",
                                                                          "T26159C",
                                                                          "A28508T",
                                                                          "C29367T",
                                                                          "G29737T"
                                                                        ]
                                                                      }
                                                                    },
                                                                    "name": "Uruguay/BUN-M151/2020",
                                                                    "node_attrs": {
                                                                      "author": {
                                                                        "author": "Daiana Mir et al",
                                                                        "value": "Daiana Mir et al"
                                                                      },
                                                                      "clade_membership": {
                                                                        "value": "20B"
                                                                      },
                                                                      "country": {
                                                                        "value": "Uruguay"
                                                                      },
                                                                      "div": 21,
                                                                      "division": {
                                                                        "value": "Artigas"
                                                                      },
                                                                      "division_exposure": {
                                                                        "value": "Artigas"
                                                                      },
                                                                      "gisaid_epi_isl": {
                                                                        "value": "EPI_ISL_751185"
                                                                      },
                                                                      "host": {
                                                                        "value": "Human"
                                                                      },
                                                                      "custom_location": {
                                                                        "confidence": {
                                                                          "South America": 1.0
                                                                        },
                                                                        "entropy": -1.000088900581841e-12,
                                                                        "value": "South America"
                                                                      },
                                                                      "location": {
                                                                        "value": "Bella Union"
                                                                      },
                                                                      "num_date": {
                                                                        "confidence": [
                                                                          2020.5505464480875,
                                                                          2020.5505464480875
                                                                        ],
                                                                        "value": 2020.5505464480875
                                                                      },
                                                                      "originating_lab": {
                                                                        "value": "CENUR Litoral Norte \u2013 UdelaR, Salto, Uruguay"
                                                                      },
                                                                      "pangolin_lineage": {
                                                                        "value": "B.1.1.28"
                                                                      },
                                                                      "recency": {
                                                                        "value": "Older"
                                                                      },
                                                                      "region": {
                                                                        "value": "South America"
                                                                      },
                                                                      "region_exposure": {
                                                                        "value": "South America"
                                                                      },
                                                                      "subclade_membership": {
                                                                        "value": "20B"
                                                                      },
                                                                      "submitting_lab": {
                                                                        "value": "Institut Pasteur de Montevideo"
                                                                      },
                                                                      "url": "https://www.gisaid.org"
                                                                    }
                                                                  },
                                                                  {
                                                                    "branch_attrs": {
                                                                      "labels": {
                                                                        "aa": "ORF1b: S997P"
                                                                      },
                                                                      "mutations": {
                                                                        "ORF1b": [
                                                                          "S997P"
                                                                        ],
                                                                        "nuc": [
                                                                          "C1912T",
                                                                          "C13887T",
                                                                          "T16456C",
                                                                          "C23248T"
                                                                        ]
                                                                      }
                                                                    },
                                                                    "children": [
                                                                      {
                                                                        "branch_attrs": {
                                                                          "labels": {
                                                                            "aa": "ORF1b: P1727L"
                                                                          },
                                                                          "mutations": {
                                                                            "ORF1b": [
                                                                              "P1727L"
                                                                            ],
                                                                            "nuc": [
                                                                              "C18647T"
                                                                            ]
                                                                          }
                                                                        },
                                                                        "name": "Iceland/6002/2020",
                                                                        "node_attrs": {

                                                                          "author": {
                                                                            "author": "Daniel F Gudbjartsson et al",
                                                                            "value": "Daniel F Gudbjartsson et al"
                                                                          },
                                                                          "clade_membership": {
                                                                            "value": "20B"
                                                                          },
                                                                          "country": {
                                                                            "value": "Europe"
                                                                          },
                                                                          "div": 15,
                                                                          "division": {
                                                                            "value": "Europe"
                                                                          },
                                                                          "division_exposure": {
                                                                            "value": "Europe"
                                                                          },
                                                                          "gisaid_epi_isl": {
                                                                            "value": "EPI_ISL_829681"
                                                                          },
                                                                          "host": {
                                                                            "value": "Human"
                                                                          },
                                                                          "custom_location": {
                                                                            "confidence": {
                                                                              "Europe": 1.0
                                                                            },
                                                                            "entropy": -1.000088900581841e-12,
                                                                            "value": "Europe"
                                                                          },
                                                                          "num_date": {
                                                                            "confidence": [
                                                                              2020.8401639344263,
                                                                              2020.8401639344263
                                                                            ],
                                                                            "value": 2020.8401639344263
                                                                          },
                                                                          "originating_lab": {
                                                                            "value": "deCODE genetics"
                                                                          },
                                                                          "pangolin_lineage": {
                                                                            "value": "B.1"
                                                                          },
                                                                          "recency": {
                                                                            "value": "Older"
                                                                          },
                                                                          "region": {
                                                                            "value": "Europe"
                                                                          },
                                                                          "region_exposure": {
                                                                            "value": "Europe"
                                                                          },

                                                                          "subclade_membership": {
                                                                            "value": "20B"
                                                                          },
                                                                          "submitting_lab": {
                                                                            "value": "deCODE genetics"
                                                                          },
                                                                          "url": "https://www.gisaid.org"
                                                                        }
                                                                      },
                                                                      {
                                                                        "branch_attrs": {
                                                                          "mutations": {
                                                                            "nuc": [
                                                                              "T28897C"
                                                                            ]
                                                                          }
                                                                        },
                                                                        "children": [
                                                                          {
                                                                            "branch_attrs": {
                                                                              "mutations": {}
                                                                            },
                                                                            "name": "Iceland/4207/2020",
                                                                            "node_attrs": {

                                                                              "author": {
                                                                                "author": "Daniel F Gudbjartsson et al",
                                                                                "value": "Daniel F Gudbjartsson et al"
                                                                              },
                                                                              "clade_membership": {
                                                                                "value": "20B"
                                                                              },
                                                                              "country": {
                                                                                "value": "Europe"
                                                                              },
                                                                              "div": 15,
                                                                              "division": {
                                                                                "value": "Europe"
                                                                              },
                                                                              "division_exposure": {
                                                                                "value": "Europe"
                                                                              },
                                                                              "gisaid_epi_isl": {
                                                                                "value": "EPI_ISL_827901"
                                                                              },
                                                                              "host": {
                                                                                "value": "Human"
                                                                              },
                                                                              "custom_location": {
                                                                                "confidence": {
                                                                                  "Europe": 1.0
                                                                                },
                                                                                "entropy": -1.000088900581841e-12,
                                                                                "value": "Europe"
                                                                              },
                                                                              "num_date": {
                                                                                "confidence": [
                                                                                  2020.8401639344263,
                                                                                  2020.8401639344263
                                                                                ],
                                                                                "value": 2020.8401639344263
                                                                              },
                                                                              "originating_lab": {
                                                                                "value": "deCODE genetics"
                                                                              },
                                                                              "pangolin_lineage": {
                                                                                "value": "B.1"
                                                                              },
                                                                              "recency": {
                                                                                "value": "Older"
                                                                              },
                                                                              "region": {
                                                                                "value": "Europe"
                                                                              },
                                                                              "region_exposure": {
                                                                                "value": "Europe"
                                                                              },

                                                                              "subclade_membership": {
                                                                                "value": "20B"
                                                                              },
                                                                              "submitting_lab": {
                                                                                "value": "deCODE genetics"
                                                                              },
                                                                              "url": "https://www.gisaid.org"
                                                                            }
                                                                          },
                                                                          {
                                                                            "name": "SouthKorea/KDCA1422/2020_travel_history",
                                                                            "node_attrs": {
                                                                              "div": 21,
                                                                              "num_date": {
                                                                                "confidence": [
                                                                                  2020.8838797814208,
                                                                                  2020.8838797814208
                                                                                ],
                                                                                "value": 2020.8838797814208
                                                                              },
                                                                              "country": {
                                                                                "value": "Europe"
                                                                              }
                                                                            },
                                                                            "children": [
                                                                              {
                                                                                "branch_attrs": {
                                                                                  "labels": {
                                                                                    "aa": "N: R204L; ORF3a: A54S"
                                                                                  },
                                                                                  "mutations": {
                                                                                    "N": [
                                                                                      "R204L"
                                                                                    ],
                                                                                    "ORF3a": [
                                                                                      "A54S"
                                                                                    ],
                                                                                    "nuc": [
                                                                                      "C1348T",
                                                                                      "T9151C",
                                                                                      "G25552T",
                                                                                      "C27005T",
                                                                                      "G28884T",
                                                                                      "G29260T"
                                                                                    ]
                                                                                  }
                                                                                },
                                                                                "name": "SouthKorea/KDCA1422/2020",
                                                                                "node_attrs": {

                                                                                  "author": {
                                                                                    "author": "Ae Kyung Park et al",
                                                                                    "value": "Ae Kyung Park et al"
                                                                                  },
                                                                                  "clade_membership": {
                                                                                    "value": "20B"
                                                                                  },
                                                                                  "country": {
                                                                                    "value": "Asia"
                                                                                  },
                                                                                  "country_exposure": {
                                                                                    "value": "Europe"
                                                                                  },
                                                                                  "div": 21,
                                                                                  "division": {
                                                                                    "value": "Asia"
                                                                                  },
                                                                                  "division_exposure": {
                                                                                    "value": "Europe"
                                                                                  },
                                                                                  "gisaid_epi_isl": {
                                                                                    "value": "EPI_ISL_1063677"
                                                                                  },
                                                                                  "host": {
                                                                                    "value": "Human"
                                                                                  },
                                                                                  "custom_location": {
                                                                                    "confidence": {
                                                                                      "Europe": 1.0
                                                                                    },
                                                                                    "entropy": -1.000088900581841e-12,
                                                                                    "value": "Europe"
                                                                                  },
                                                                                  "num_date": {
                                                                                    "confidence": [
                                                                                      2020.8838797814208,
                                                                                      2020.8838797814208
                                                                                    ],
                                                                                    "value": 2020.8838797814208
                                                                                  },
                                                                                  "originating_lab": {
                                                                                    "value": "Division of Emerging Infectious Diseases, Bureau of Infectious Diseases Diagnosis Control, Korea Disease Control and Prevention Agency"
                                                                                  },
                                                                                  "pangolin_lineage": {
                                                                                    "value": "B.1.1.153"
                                                                                  },
                                                                                  "recency": {
                                                                                    "value": "One week ago"
                                                                                  },
                                                                                  "region": {
                                                                                    "value": "Asia"
                                                                                  },
                                                                                  "region_exposure": {
                                                                                    "value": "Europe"
                                                                                  },

                                                                                  "subclade_membership": {
                                                                                    "value": "20B"
                                                                                  },
                                                                                  "submitting_lab": {
                                                                                    "value": "Division of Emerging Infectious Diseases, Bureau of Infectious Diseases Diagnosis Control, Korea Disease Control and Prevention Agency"
                                                                                  },
                                                                                  "url": "https://www.gisaid.org"
                                                                                }
                                                                              }
                                                                            ]
                                                                          }
                                                                        ],
                                                                        "name": "NODE_0003017",
                                                                        "node_attrs": {
                                                                          "clade_membership": {
                                                                            "value": "20B"
                                                                          },
                                                                          "div": 15,
                                                                          "custom_location": {
                                                                            "confidence": {
                                                                              "Africa": 0.0014128916713214872,
                                                                              "Asia": 0.005111495959231767,
                                                                              "Europe": 0.976828787363138,
                                                                              "South America": 0.01591987950680384
                                                                            },
                                                                            "entropy": 0.1307224175909244,
                                                                            "value": "Europe"
                                                                          },
                                                                          "num_date": {
                                                                            "confidence": [
                                                                              2020.718120501639,
                                                                              2020.8399387448233
                                                                            ],
                                                                            "value": 2020.7979087084557
                                                                          },
                                                                          "subclade_membership": {
                                                                            "value": "20B"
                                                                          }
                                                                        }
                                                                      }
                                                                    ],
                                                                    "name": "NODE_0003016",
                                                                    "node_attrs": {
                                                                      "clade_membership": {
                                                                        "value": "20B"
                                                                      },
                                                                      "div": 14,
                                                                      "custom_location": {
                                                                        "confidence": {
                                                                          "Africa": 0.0035456918929569173,
                                                                          "Asia": 0.011209319372255642,
                                                                          "Europe": 0.8614439197597938,
                                                                          "South America": 0.1216225790938263
                                                                        },
                                                                        "entropy": 0.46981738691951336,
                                                                        "value": "Europe"
                                                                      },
                                                                      "num_date": {
                                                                        "confidence": [
                                                                          2020.6395158930338,
                                                                          2020.813227315315
                                                                        ],
                                                                        "value": 2020.7527307759235
                                                                      },
                                                                      "subclade_membership": {
                                                                        "value": "20B"
                                                                      }
                                                                    }
                                                                  }
                                                                ],
                                                                "name": "NODE_0003015",
                                                                "node_attrs": {
                                                                  "clade_membership": {
                                                                    "value": "20B"
                                                                  },
                                                                  "div": 10,
                                                                  "custom_location": {
                                                                    "confidence": {
                                                                      "Africa": 0.0016725505622001908,
                                                                      "Asia": 0.004398944758264309,
                                                                      "Europe": 0.07966084426512073,
                                                                      "South America": 0.9126221918904155
                                                                    },
                                                                    "entropy": 0.33137730313837555,
                                                                    "value": "South America"
                                                                  },
                                                                  "num_date": {
                                                                    "confidence": [
                                                                      2020.2205200363774,
                                                                      2020.4045966050128
                                                                    ],
                                                                    "value": 2020.2494254873477
                                                                  },
                                                                  "subclade_membership": {
                                                                    "value": "20B"
                                                                  }
                                                                }
                                                              }
                                                            ],
                                                            "name": "NODE_0001912",
                                                            "node_attrs": {
                                                              "clade_membership": {
                                                                "value": "20B"
                                                              },
                                                              "div": 9,
                                                              "custom_location": {
                                                                "confidence": {
                                                                  "Europe": 0.010875343645046982,
                                                                  "South America": 0.9868275479554172
                                                                },
                                                                "entropy": 0.07917083942822327,
                                                                "value": "South America"
                                                              },
                                                              "num_date": {
                                                                "confidence": [
                                                                  2020.2013499063194,
                                                                  2020.2244249162868
                                                                ],
                                                                "value": 2020.217016817291
                                                              },
                                                              "subclade_membership": {
                                                                "value": "20B"
                                                              }
                                                            }
                                                          }
                                                        ],
                                                        "name": "NODE_0001909",
                                                        "node_attrs": {
                                                          "clade_membership": {
                                                            "value": "20B"
                                                          },
                                                          "div": 9,
                                                          "custom_location": {
                                                            "confidence": {
                                                              "Africa": 0.0014877419363000515,
                                                              "Brazil": 0.004839940733877752,
                                                              "Europe": 0.008585250161605,
                                                              "South America": 0.98393337957286
                                                            },
                                                            "entropy": 0.10070062343840853,
                                                            "value": "South America"
                                                          },
                                                          "num_date": {
                                                            "confidence": [
                                                              2020.1891746356137,
                                                              2020.2213494558316
                                                            ],
                                                            "value": 2020.2079541283058
                                                          },
                                                          "subclade_membership": {
                                                            "value": "20B"
                                                          }
                                                        }
                                                      },
                                                      {
                                                        "branch_attrs": {
                                                          "mutations": {}
                                                        },
                                                        "children": [
                                                          {
                                                            "branch_attrs": {
                                                              "mutations": {}
                                                            },
                                                            "children": [
                                                              {
                                                                "branch_attrs": {
                                                                  "mutations": {}
                                                                },
                                                                "children": [
                                                                  {
                                                                    "branch_attrs": {
                                                                      "labels": {
                                                                        "aa": "ORF1b: D1267Y"
                                                                      },
                                                                      "mutations": {
                                                                        "ORF1b": [
                                                                          "D1267Y"
                                                                        ],
                                                                        "nuc": [
                                                                          "T5755C",
                                                                          "G9010A",
                                                                          "G17266T"
                                                                        ]
                                                                      }
                                                                    },
                                                                    "name": "Colombia/GUR-03577/2020",
                                                                    "node_attrs": {

                                                                      "author": {
                                                                        "author": "Luz Helena Pati\u00f1o et al",
                                                                        "value": "Luz Helena Pati\u00f1o et al"
                                                                      },
                                                                      "clade_membership": {
                                                                        "value": "20B"
                                                                      },
                                                                      "country": {
                                                                        "value": "Colombia"
                                                                      },
                                                                      "div": 12,
                                                                      "division": {
                                                                        "value": "Meta"
                                                                      },
                                                                      "division_exposure": {
                                                                        "value": "Meta"
                                                                      },
                                                                      "gisaid_epi_isl": {
                                                                        "value": "EPI_ISL_941971"
                                                                      },
                                                                      "host": {
                                                                        "value": "Human"
                                                                      },
                                                                      "custom_location": {
                                                                        "confidence": {
                                                                          "South America": 0.9999999999999999
                                                                        },
                                                                        "entropy": -9.99866855976916e-13,
                                                                        "value": "South America"
                                                                      },
                                                                      "location": {
                                                                        "value": "Villavicencio"
                                                                      },
                                                                      "num_date": {
                                                                        "confidence": [
                                                                          2020.3073770491803,
                                                                          2020.3073770491803
                                                                        ],
                                                                        "value": 2020.3073770491803
                                                                      },
                                                                      "originating_lab": {
                                                                        "value": "Centro de Investigaciones en Microbiolog\u00eda y Biotecnolog\u00eda-UR (CIMBIUR), Facultad de Ciencias Naturales, Universidad del Rosario, Bogot\u00e1, Colombia"
                                                                      },
                                                                      "pangolin_lineage": {
                                                                        "value": "B.1.1.29"
                                                                      },
                                                                      "recency": {
                                                                        "value": "One month ago"
                                                                      },
                                                                      "region": {
                                                                        "value": "South America"
                                                                      },
                                                                      "region_exposure": {
                                                                        "value": "South America"
                                                                      },

                                                                      "subclade_membership": {
                                                                        "value": "20B"
                                                                      },
                                                                      "submitting_lab": {
                                                                        "value": "Centro de Investigaciones en Microbiolog\u00eda y Biotecnolog\u00eda-UR (CIMBIUR), Facultad de Ciencias Naturales, Universidad del Rosario, Bogot\u00e1, Colombia Instituto Nacional de Salud, Bogot\u00e1, Colombia Icahn School of Medicine at Mount Sinai, New York, USA"
                                                                      },
                                                                      "url": "https://www.gisaid.org"
                                                                    }
                                                                  },
                                                                  {
                                                                    "branch_attrs": {
                                                                      "mutations": {}
                                                                    },
                                                                    "children": [
                                                                      {
                                                                        "branch_attrs": {
                                                                          "mutations": {}
                                                                        },
                                                                        "name": "Switzerland/BL-UHB-65238458/2020",
                                                                        "node_attrs": {
                                                                          "author": {
                                                                            "author": "Madlen Stange et al",
                                                                            "value": "Madlen Stange et al"
                                                                          },
                                                                          "clade_membership": {
                                                                            "value": "20B"
                                                                          },
                                                                          "country": {
                                                                            "value": "Europe"
                                                                          },
                                                                          "div": 9,
                                                                          "division": {
                                                                            "value": "Europe"
                                                                          },
                                                                          "division_exposure": {
                                                                            "value": "Europe"
                                                                          },
                                                                          "gisaid_epi_isl": {
                                                                            "value": "EPI_ISL_528379"
                                                                          },
                                                                          "host": {
                                                                            "value": "Human"
                                                                          },
                                                                          "custom_location": {
                                                                            "confidence": {
                                                                              "Europe": 1.0
                                                                            },
                                                                            "entropy": -1.000088900581841e-12,
                                                                            "value": "Europe"
                                                                          },
                                                                          "num_date": {
                                                                            "confidence": [
                                                                              2020.214480874317,
                                                                              2020.214480874317
                                                                            ],
                                                                            "value": 2020.214480874317
                                                                          },
                                                                          "originating_lab": {
                                                                            "value": "University Hospital Basel, Clinical Virology"
                                                                          },
                                                                          "pangolin_lineage": {
                                                                            "value": "B.1"
                                                                          },
                                                                          "recency": {
                                                                            "value": "Older"
                                                                          },
                                                                          "region": {
                                                                            "value": "Europe"
                                                                          },
                                                                          "region_exposure": {
                                                                            "value": "Europe"
                                                                          },

                                                                          "subclade_membership": {
                                                                            "value": "20B"
                                                                          },
                                                                          "submitting_lab": {
                                                                            "value": "University Hospital Basel, Clinical Bacteriology"
                                                                          },
                                                                          "url": "https://www.gisaid.org"
                                                                        }
                                                                      },
                                                                      {
                                                                        "branch_attrs": {
                                                                          "mutations": {}
                                                                        },
                                                                        "name": "Chile/RM-ISPCH-23/2020",
                                                                        "node_attrs": {

                                                                          "author": {
                                                                            "author": "Andr\u00e9s E Castillo et al",
                                                                            "value": "Andr\u00e9s E Castillo et al"
                                                                          },
                                                                          "clade_membership": {
                                                                            "value": "20B"
                                                                          },
                                                                          "country": {
                                                                            "value": "Chile"
                                                                          },
                                                                          "div": 9,
                                                                          "division": {
                                                                            "value": "Region Metropolitana de Santiago"
                                                                          },
                                                                          "division_exposure": {
                                                                            "value": "Region Metropolitana de Santiago"
                                                                          },
                                                                          "gisaid_epi_isl": {
                                                                            "value": "EPI_ISL_445302"
                                                                          },
                                                                          "host": {
                                                                            "value": "Human"
                                                                          },
                                                                          "custom_location": {
                                                                            "confidence": {
                                                                              "South America": 1.0
                                                                            },
                                                                            "entropy": -1.000088900581841e-12,
                                                                            "value": "South America"
                                                                          },
                                                                          "location": {
                                                                            "value": "Santiago"
                                                                          },
                                                                          "num_date": {
                                                                            "confidence": [
                                                                              2020.2199453551912,
                                                                              2020.2199453551912
                                                                            ],
                                                                            "value": 2020.2199453551912
                                                                          },
                                                                          "originating_lab": {
                                                                            "value": "INSTITUTO MEDICO LEGAL"
                                                                          },
                                                                          "pangolin_lineage": {
                                                                            "value": "B.1.1.29"
                                                                          },
                                                                          "recency": {
                                                                            "value": "Older"
                                                                          },
                                                                          "region": {
                                                                            "value": "South America"
                                                                          },
                                                                          "region_exposure": {
                                                                            "value": "South America"
                                                                          },

                                                                          "subclade_membership": {
                                                                            "value": "20B"
                                                                          },
                                                                          "submitting_lab": {
                                                                            "value": "Instituto de Salud Publica de Chile"
                                                                          },
                                                                          "url": "https://www.gisaid.org"
                                                                        }
                                                                      }
                                                                    ],
                                                                    "name": "NODE_0001919",
                                                                    "node_attrs": {
                                                                      "clade_membership": {
                                                                        "value": "20B"
                                                                      },
                                                                      "div": 9,
                                                                      "custom_location": {
                                                                        "confidence": {
                                                                          "Africa": 0.0017467630199535062,
                                                                          "Asia": 0.004578538707571967,
                                                                          "Europe": 0.10328946652391752,
                                                                          "South America": 0.8884671924008936
                                                                        },
                                                                        "entropy": 0.388835220327022,
                                                                        "value": "South America"
                                                                      },
                                                                      "num_date": {
                                                                        "confidence": [
                                                                          2020.2075297524732,
                                                                          2020.214480874317
                                                                        ],
                                                                        "value": 2020.214480874317
                                                                      },
                                                                      "subclade_membership": {
                                                                        "value": "20B"
                                                                      }
                                                                    }
                                                                  }
                                                                ],
                                                                "name": "NODE_0001918",
                                                                "node_attrs": {
                                                                  "clade_membership": {
                                                                    "value": "20B"
                                                                  },
                                                                  "div": 9,
                                                                  "custom_location": {
                                                                    "confidence": {
                                                                      "Asia": 0.0018541311971112403,
                                                                      "Brazil": 0.0016155483023201351,
                                                                      "Europe": 0.02611705257580584,
                                                                      "South America": 0.9694664459870515
                                                                    },
                                                                    "entropy": 0.1546930712245484,
                                                                    "value": "South America"
                                                                  },
                                                                  "num_date": {
                                                                    "confidence": [
                                                                      2020.200588228241,
                                                                      2020.212595335423
                                                                    ],
                                                                    "value": 2020.2088242576351
                                                                  },
                                                                  "subclade_membership": {
                                                                    "value": "20B"
                                                                  }
                                                                }
                                                              },
                                                              {
                                                                "branch_attrs": {
                                                                  "mutations": {}
                                                                },
                                                                "children": [
                                                                  {
                                                                    "branch_attrs": {
                                                                      "mutations": {
                                                                        "nuc": [
                                                                          "A24862G"
                                                                        ]
                                                                      }
                                                                    },
                                                                    "name": "NewZealand/20VR1805/2020",
                                                                    "node_attrs": {
                                                                      "author": {
                                                                        "author": "Matt Storey et al",
                                                                        "value": "Matt Storey et al"
                                                                      },
                                                                      "clade_membership": {
                                                                        "value": "20B"
                                                                      },
                                                                      "country": {
                                                                        "value": "Oceania"
                                                                      },
                                                                      "div": 10,
                                                                      "division": {
                                                                        "value": "Oceania"
                                                                      },
                                                                      "division_exposure": {
                                                                        "value": "Oceania"
                                                                      },
                                                                      "gisaid_epi_isl": {
                                                                        "value": "EPI_ISL_456260"
                                                                      },
                                                                      "host": {
                                                                        "value": "Human"
                                                                      },
                                                                      "custom_location": {
                                                                        "confidence": {
                                                                          "Oceania": 1.0
                                                                        },
                                                                        "entropy": -1.000088900581841e-12,
                                                                        "value": "Oceania"
                                                                      },
                                                                      "num_date": {
                                                                        "confidence": [
                                                                          2020.2418032786886,
                                                                          2020.2418032786886
                                                                        ],
                                                                        "value": 2020.2418032786886
                                                                      },
                                                                      "originating_lab": {
                                                                        "value": "Waikato Hospital"
                                                                      },
                                                                      "pangolin_lineage": {
                                                                        "value": "B.1.8"
                                                                      },
                                                                      "recency": {
                                                                        "value": "Older"
                                                                      },
                                                                      "region": {
                                                                        "value": "Oceania"
                                                                      },
                                                                      "region_exposure": {
                                                                        "value": "Oceania"
                                                                      },
                                                                      "subclade_membership": {
                                                                        "value": "20B"
                                                                      },
                                                                      "submitting_lab": {
                                                                        "value": "Institute of Environmental Science and Research (ESR)"
                                                                      },
                                                                      "url": "https://www.gisaid.org"
                                                                    }
                                                                  },
                                                                  {
                                                                    "branch_attrs": {
                                                                      "labels": {
                                                                        "aa": "S: V1176F"
                                                                      },
                                                                      "mutations": {
                                                                        "S": [
                                                                          "V1176F"
                                                                        ],
                                                                        "nuc": [
                                                                          "G25088T"
                                                                        ]
                                                                      }
                                                                    },
                                                                    "children": [
                                                                      {
                                                                        "branch_attrs": {
                                                                          "labels": {
                                                                            "aa": "ORF1a: K3353R; ORF8: A51S"
                                                                          },
                                                                          "mutations": {
                                                                            "ORF1a": [
                                                                              "K3353R"
                                                                            ],
                                                                            "ORF8": [
                                                                              "A51S"
                                                                            ],
                                                                            "nuc": [
                                                                              "A10323G",
                                                                              "G28044T"
                                                                            ]
                                                                          }
                                                                        },
                                                                        "name": "Brazil/SP-L26-CD558/2020",
                                                                        "node_attrs": {

                                                                          "author": {
                                                                            "author": "Brazil-UK Centre for Arbovirus Discovery Diagnosis Genomics et al",
                                                                            "value": "Brazil-UK Centre for Arbovirus Discovery Diagnosis Genomics et al"
                                                                          },
                                                                          "clade_membership": {
                                                                            "value": "20B"
                                                                          },
                                                                          "country": {
                                                                            "value": "Brazil"
                                                                          },
                                                                          "div": 12,
                                                                          "division": {
                                                                            "value": "S\u00e3o Paulo"
                                                                          },
                                                                          "division_exposure": {
                                                                            "value": "S\u00e3o Paulo"
                                                                          },
                                                                          "gisaid_epi_isl": {
                                                                            "value": "EPI_ISL_672735"
                                                                          },
                                                                          "host": {
                                                                            "value": "Human"
                                                                          },
                                                                          "custom_location": {
                                                                            "confidence": {
                                                                              "Brazil": 1.0
                                                                            },
                                                                            "entropy": -1.000088900581841e-12,
                                                                            "value": "Brazil"
                                                                          },
                                                                          "num_date": {
                                                                            "confidence": [
                                                                              2020.301912568306,
                                                                              2020.301912568306
                                                                            ],
                                                                            "value": 2020.301912568306
                                                                          },
                                                                          "originating_lab": {
                                                                            "value": "Hospital das Cl\u00ednicas da Faculdade de Medicina da Universidade de S\u00e3o Paulo (HC-FMUSP)"
                                                                          },
                                                                          "pangolin_lineage": {
                                                                            "value": "B.1.1.28"
                                                                          },
                                                                          "recency": {
                                                                            "value": "Older"
                                                                          },
                                                                          "region": {
                                                                            "value": "South America"
                                                                          },
                                                                          "region_exposure": {
                                                                            "value": "South America"
                                                                          },

                                                                          "subclade_membership": {
                                                                            "value": "20B"
                                                                          },
                                                                          "submitting_lab": {
                                                                            "value": "Laborat\u00f3rio de Parasitologia M\u00e9dica - Instituto de Medicina Tropical - Universidade de S\u00e3o Paulo"
                                                                          },
                                                                          "url": "https://www.gisaid.org"
                                                                        }
                                                                      },
                                                                      {
                                                                        "branch_attrs": {
                                                                          "mutations": {}
                                                                        },
                                                                        "children": [
                                                                          {
                                                                            "branch_attrs": {
                                                                              "labels": {
                                                                                "aa": "M: A2V; N: P344S; ORF1a: K47R, D495N; ORF3a: G224C"
                                                                              },
                                                                              "mutations": {
                                                                                "M": [
                                                                                  "A2V"
                                                                                ],
                                                                                "N": [
                                                                                  "P344S"
                                                                                ],
                                                                                "ORF1a": [
                                                                                  "K47R",
                                                                                  "D495N"
                                                                                ],
                                                                                "ORF3a": [
                                                                                  "G224C"
                                                                                ],
                                                                                "nuc": [
                                                                                  "A405G",
                                                                                  "G1748A",
                                                                                  "C2416T",
                                                                                  "C2878T",
                                                                                  "T18996G",
                                                                                  "T20196G",
                                                                                  "G26062T",
                                                                                  "C26527T",
                                                                                  "C29303T",
                                                                                  "C29730T"
                                                                                ]
                                                                              }
                                                                            },
                                                                            "name": "Brazil/MS-1249/2020",
                                                                            "node_attrs": {

                                                                              "author": {
                                                                                "author": "Claudio Tavares Sacchi et al",
                                                                                "value": "Claudio Tavares Sacchi et al"
                                                                              },
                                                                              "clade_membership": {
                                                                                "value": "20B"
                                                                              },
                                                                              "country": {
                                                                                "value": "Brazil"
                                                                              },
                                                                              "div": 20,
                                                                              "division": {
                                                                                "value": "Mato Grosso do Sul"
                                                                              },
                                                                              "division_exposure": {
                                                                                "value": "Mato Grosso do Sul"
                                                                              },
                                                                              "gisaid_epi_isl": {
                                                                                "value": "EPI_ISL_1040825"
                                                                              },
                                                                              "host": {
                                                                                "value": "Human"
                                                                              },
                                                                              "custom_location": {
                                                                                "confidence": {
                                                                                  "Brazil": 1.0
                                                                                },
                                                                                "entropy": -1.000088900581841e-12,
                                                                                "value": "Brazil"
                                                                              },
                                                                              "location": {
                                                                                "value": "Ponta Pora"
                                                                              },
                                                                              "num_date": {
                                                                                "confidence": [
                                                                                  2020.8237704918033,
                                                                                  2020.8237704918033
                                                                                ],
                                                                                "value": 2020.8237704918033
                                                                              },
                                                                              "originating_lab": {
                                                                                "value": "LACEN do Mato Grosso do Sul"
                                                                              },
                                                                              "pangolin_lineage": {
                                                                                "value": "B.1.1.28"
                                                                              },
                                                                              "recency": {
                                                                                "value": "One week ago"
                                                                              },
                                                                              "region": {
                                                                                "value": "South America"
                                                                              },
                                                                              "region_exposure": {
                                                                                "value": "South America"
                                                                              },

                                                                              "subclade_membership": {
                                                                                "value": "20B"
                                                                              },
                                                                              "submitting_lab": {
                                                                                "value": "Instituto Adolfo Lutz, Interdiciplinary Procedures Center, Strategic Laboratory"
                                                                              },
                                                                              "url": "https://www.gisaid.org"
                                                                            }
                                                                          },
                                                                          {
                                                                            "branch_attrs": {
                                                                              "mutations": {}
                                                                            },
                                                                            "children": [
                                                                              {
                                                                                "branch_attrs": {
                                                                                  "labels": {
                                                                                    "aa": "ORF1a: A516T"
                                                                                  },
                                                                                  "mutations": {
                                                                                    "ORF1a": [
                                                                                      "A516T"
                                                                                    ],
                                                                                    "nuc": [
                                                                                      "G1811A"
                                                                                    ]
                                                                                  }
                                                                                },
                                                                                "name": "Brazil/SP-864/2020",
                                                                                "node_attrs": {

                                                                                  "author": {
                                                                                    "author": "Claudio Tavares Sacchi et al",
                                                                                    "value": "Claudio Tavares Sacchi et al"
                                                                                  },
                                                                                  "clade_membership": {
                                                                                    "value": "20B"
                                                                                  },
                                                                                  "country": {
                                                                                    "value": "Brazil"
                                                                                  },
                                                                                  "div": 11,
                                                                                  "division": {
                                                                                    "value": "S\u00e3o Paulo"
                                                                                  },
                                                                                  "division_exposure": {
                                                                                    "value": "S\u00e3o Paulo"
                                                                                  },
                                                                                  "gisaid_epi_isl": {
                                                                                    "value": "EPI_ISL_906067"
                                                                                  },
                                                                                  "host": {
                                                                                    "value": "Human"
                                                                                  },
                                                                                  "custom_location": {
                                                                                    "confidence": {
                                                                                      "Brazil": 1.0
                                                                                    },
                                                                                    "entropy": -1.000088900581841e-12,
                                                                                    "value": "Brazil"
                                                                                  },
                                                                                  "location": {
                                                                                    "value": "Barueri"
                                                                                  },
                                                                                  "num_date": {
                                                                                    "confidence": [
                                                                                      2020.3592896174864,
                                                                                      2020.3592896174864
                                                                                    ],
                                                                                    "value": 2020.3592896174864
                                                                                  },
                                                                                  "originating_lab": {
                                                                                    "value": "PS e Maternidade Nair Fonseca Leitao Arantes"
                                                                                  },
                                                                                  "pangolin_lineage": {
                                                                                    "value": "B.1.1.28"
                                                                                  },
                                                                                  "recency": {
                                                                                    "value": "Older"
                                                                                  },
                                                                                  "region": {
                                                                                    "value": "South America"
                                                                                  },
                                                                                  "region_exposure": {
                                                                                    "value": "South America"
                                                                                  },

                                                                                  "subclade_membership": {
                                                                                    "value": "20B"
                                                                                  },
                                                                                  "submitting_lab": {
                                                                                    "value": "Instituto Adolfo Lutz, Interdiciplinary Procedures Center, Strategic Laboratory"
                                                                                  },
                                                                                  "url": "https://www.gisaid.org"
                                                                                }
                                                                              },
                                                                              {
                                                                                "branch_attrs": {
                                                                                  "labels": {
                                                                                    "aa": "ORF1a: G519S, T891A; ORF8: G66X, S67-, K68X, *122X"
                                                                                  },
                                                                                  "mutations": {
                                                                                    "ORF1a": [
                                                                                      "G519S",
                                                                                      "T891A"
                                                                                    ],
                                                                                    "ORF8": [
                                                                                      "G66X",
                                                                                      "S67-",
                                                                                      "K68X",
                                                                                      "*122X"
                                                                                    ],
                                                                                    "nuc": [
                                                                                      "G1820A",
                                                                                      "A2936G",
                                                                                      "A10399G",
                                                                                      "C15720T",
                                                                                      "G28090-",
                                                                                      "T28091-",
                                                                                      "T28092-",
                                                                                      "C28093-",
                                                                                      "T28094-",
                                                                                      "A28095-",
                                                                                      "G29734C"
                                                                                    ]
                                                                                  }
                                                                                },
                                                                                "children": [
                                                                                  {
                                                                                    "branch_attrs": {
                                                                                      "labels": {
                                                                                        "aa": "ORF1b: A1521V"
                                                                                      },
                                                                                      "mutations": {
                                                                                        "ORF1b": [
                                                                                          "A1521V"
                                                                                        ],
                                                                                        "nuc": [
                                                                                          "T14886C",
                                                                                          "C18029T",
                                                                                          "C23380T",
                                                                                          "T29823A"
                                                                                        ]
                                                                                      }
                                                                                    },
                                                                                    "name": "Brazil/SP-HIAE-ID02/2020",
                                                                                    "node_attrs": {
                                                                                      "author": {
                                                                                        "author": "Deyvid Amgarten et al",
                                                                                        "value": "Deyvid Amgarten et al"
                                                                                      },
                                                                                      "clade_membership": {
                                                                                        "value": "20B"
                                                                                      },
                                                                                      "country": {
                                                                                        "value": "Brazil"
                                                                                      },
                                                                                      "div": 19,
                                                                                      "division": {
                                                                                        "value": "S\u00e3o Paulo"
                                                                                      },
                                                                                      "division_exposure": {
                                                                                        "value": "S\u00e3o Paulo"
                                                                                      },
                                                                                      "gisaid_epi_isl": {
                                                                                        "value": "EPI_ISL_861868"
                                                                                      },
                                                                                      "host": {
                                                                                        "value": "Human"
                                                                                      },
                                                                                      "custom_location": {
                                                                                        "confidence": {
                                                                                          "Brazil": 0.9999999999999999
                                                                                        },
                                                                                        "entropy": -9.99866855976916e-13,
                                                                                        "value": "Brazil"
                                                                                      },
                                                                                      "num_date": {
                                                                                        "confidence": [
                                                                                          2020.889344262295,
                                                                                          2020.889344262295
                                                                                        ],
                                                                                        "value": 2020.889344262295
                                                                                      },
                                                                                      "originating_lab": {
                                                                                        "value": "LATE - Laborat\u00f3rio de T\u00e9cnicas Especiais - Hospital Israelita Albert Einstein"
                                                                                      },
                                                                                      "pangolin_lineage": {
                                                                                        "value": "B.1.1.28"
                                                                                      },
                                                                                      "recency": {
                                                                                        "value": "Older"
                                                                                      },
                                                                                      "region": {
                                                                                        "value": "South America"
                                                                                      },
                                                                                      "region_exposure": {
                                                                                        "value": "South America"
                                                                                      },

                                                                                      "subclade_membership": {
                                                                                        "value": "20B"
                                                                                      },
                                                                                      "submitting_lab": {
                                                                                        "value": "LATE - Laborat\u00f3rio de T\u00e9cnicas Especiais - Hospital Israelita Albert Einstein"
                                                                                      },
                                                                                      "url": "https://www.gisaid.org"
                                                                                    }
                                                                                  },
                                                                                  {
                                                                                    "branch_attrs": {
                                                                                      "labels": {
                                                                                        "aa": "S: P26S"
                                                                                      },
                                                                                      "mutations": {
                                                                                        "S": [
                                                                                          "P26S"
                                                                                        ],
                                                                                        "nuc": [
                                                                                          "C21638T"
                                                                                        ]
                                                                                      }
                                                                                    },
                                                                                    "name": "Brazil/SP-934/2020",
                                                                                    "node_attrs": {

                                                                                      "author": {
                                                                                        "author": "Claudio Tavares Sacchi et al",
                                                                                        "value": "Claudio Tavares Sacchi et al"
                                                                                      },
                                                                                      "clade_membership": {
                                                                                        "value": "20B"
                                                                                      },
                                                                                      "country": {
                                                                                        "value": "Brazil"
                                                                                      },
                                                                                      "div": 16,
                                                                                      "division": {
                                                                                        "value": "S\u00e3o Paulo"
                                                                                      },
                                                                                      "division_exposure": {
                                                                                        "value": "S\u00e3o Paulo"
                                                                                      },
                                                                                      "gisaid_epi_isl": {
                                                                                        "value": "EPI_ISL_882659"
                                                                                      },
                                                                                      "host": {
                                                                                        "value": "Human"
                                                                                      },
                                                                                      "custom_location": {
                                                                                        "confidence": {
                                                                                          "Brazil": 0.9999999999999999
                                                                                        },
                                                                                        "entropy": -9.99866855976916e-13,
                                                                                        "value": "Brazil"
                                                                                      },
                                                                                      "location": {
                                                                                        "value": "Presidente Prudente"
                                                                                      },
                                                                                      "num_date": {
                                                                                        "confidence": [
                                                                                          2020.8975409836066,
                                                                                          2020.8975409836066
                                                                                        ],
                                                                                        "value": 2020.8975409836066
                                                                                      },
                                                                                      "originating_lab": {
                                                                                        "value": "Centro de Triagem Covid19"
                                                                                      },
                                                                                      "pangolin_lineage": {
                                                                                        "value": "B.1.1.28"
                                                                                      },
                                                                                      "recency": {
                                                                                        "value": "Older"
                                                                                      },
                                                                                      "region": {
                                                                                        "value": "South America"
                                                                                      },
                                                                                      "region_exposure": {
                                                                                        "value": "South America"
                                                                                      },

                                                                                      "subclade_membership": {
                                                                                        "value": "20B"
                                                                                      },
                                                                                      "submitting_lab": {
                                                                                        "value": "Instituto Adolfo Lutz, Interdiciplinary Procedures Center, Strategic Laboratory"
                                                                                      },
                                                                                      "url": "https://www.gisaid.org"
                                                                                    }
                                                                                  }
                                                                                ],
                                                                                "name": "NODE_0003079",
                                                                                "node_attrs": {
                                                                                  "clade_membership": {
                                                                                    "value": "20B"
                                                                                  },
                                                                                  "div": 15,
                                                                                  "custom_location": {
                                                                                    "confidence": {
                                                                                      "Brazil": 0.999025852053804
                                                                                    },
                                                                                    "entropy": 0.008143427088827053,
                                                                                    "value": "Brazil"
                                                                                  },
                                                                                  "num_date": {
                                                                                    "confidence": [
                                                                                      2020.6852115703743,
                                                                                      2020.8476329653627
                                                                                    ],
                                                                                    "value": 2020.7784327914574
                                                                                  },
                                                                                  "subclade_membership": {
                                                                                    "value": "20B"
                                                                                  }
                                                                                }
                                                                              }
                                                                            ],
                                                                            "name": "NODE_0001925",
                                                                            "node_attrs": {
                                                                              "clade_membership": {
                                                                                "value": "20B"
                                                                              },
                                                                              "div": 10,
                                                                              "custom_location": {
                                                                                "confidence": {
                                                                                  "Brazil": 0.9988798313730035
                                                                                },
                                                                                "entropy": 0.009275980304002472,
                                                                                "value": "Brazil"
                                                                              },
                                                                              "num_date": {
                                                                                "confidence": [
                                                                                  2020.190471404648,
                                                                                  2020.3592896174864
                                                                                ],
                                                                                "value": 2020.3315785059806
                                                                              },
                                                                              "subclade_membership": {
                                                                                "value": "20B"
                                                                              }
                                                                            }
                                                                          }
                                                                        ],
                                                                        "name": "NODE_0001924",
                                                                        "node_attrs": {
                                                                          "clade_membership": {
                                                                            "value": "20B"
                                                                          },
                                                                          "div": 10,
                                                                          "custom_location": {
                                                                            "confidence": {
                                                                              "Brazil": 0.9975831025168124,
                                                                              "Rio Grande do Sul": 0.0010858011537409119,
                                                                              "South America": 0.0012405576590750456
                                                                            },
                                                                            "entropy": 0.01901964171388195,
                                                                            "value": "Brazil"
                                                                          },
                                                                          "num_date": {
                                                                            "confidence": [
                                                                              2020.1860592546564,
                                                                              2020.3518605016352
                                                                            ],
                                                                            "value": 2020.2946199173643
                                                                          },
                                                                          "subclade_membership": {
                                                                            "value": "20B"
                                                                          }
                                                                        }
                                                                      }
                                                                    ],
                                                                    "name": "NODE_0003076",
                                                                    "node_attrs": {
                                                                      "clade_membership": {
                                                                        "value": "20B"
                                                                      },
                                                                      "div": 10,
                                                                      "custom_location": {
                                                                        "confidence": {
                                                                          "Brazil": 0.9680863952564956,
                                                                          "Europe": 0.0024408135686531667,
                                                                          "Rio Grande do Sul": 0.002231377088606564,
                                                                          "South America": 0.026675055707050557
                                                                        },
                                                                        "entropy": 0.16121732311155854,
                                                                        "value": "Brazil"
                                                                      },
                                                                      "num_date": {
                                                                        "confidence": [
                                                                          2020.2236466981333,
                                                                          2020.2901653364966
                                                                        ],
                                                                        "value": 2020.249592443476
                                                                      },
                                                                      "subclade_membership": {
                                                                        "value": "20B"
                                                                      }
                                                                    }
                                                                  }
                                                                ],
                                                                "name": "NODE_0001921",
                                                                "node_attrs": {
                                                                  "clade_membership": {
                                                                    "value": "20B"
                                                                  },
                                                                  "div": 9,
                                                                  "custom_location": {
                                                                    "confidence": {
                                                                      "Brazil": 0.22355269166693917,
                                                                      "Europe": 0.09737652457981782,
                                                                      "Oceania": 0.04876563370019062,
                                                                      "South America": 0.6059917562926934
                                                                    },
                                                                    "entropy": 1.1268031615793472,
                                                                    "value": "South America"
                                                                  },
                                                                  "num_date": {
                                                                    "confidence": [
                                                                      2020.2019664804477,
                                                                      2020.233557719399
                                                                    ],
                                                                    "value": 2020.2140570144159
                                                                  },
                                                                  "subclade_membership": {
                                                                    "value": "20B"
                                                                  }
                                                                }
                                                              }
                                                            ],
                                                            "name": "NODE_0001917",
                                                            "node_attrs": {
                                                              "clade_membership": {
                                                                "value": "20B"
                                                              },
                                                              "div": 9,
                                                              "custom_location": {
                                                                "confidence": {
                                                                  "Asia": 0.0042238373401777074,
                                                                  "Brazil": 0.016725684814271967,
                                                                  "Europe": 0.04209105659701368,
                                                                  "South America": 0.9341012348901682
                                                                },
                                                                "entropy": 0.30855876596946574,
                                                                "value": "South America"
                                                              },
                                                              "num_date": {
                                                                "confidence": [
                                                                  2020.1910889258904,
                                                                  2020.2087401920035
                                                                ],
                                                                "value": 2020.2067671658199
                                                              },
                                                              "subclade_membership": {
                                                                "value": "20B"
                                                              }
                                                            }
                                                          },
                                                          {
                                                            "branch_attrs": {
                                                              "mutations": {}
                                                            },
                                                            "children": [
                                                              {
                                                                "branch_attrs": {
                                                                  "mutations": {}
                                                                },
                                                                "children": [
                                                                  {
                                                                    "branch_attrs": {
                                                                      "mutations": {
                                                                        "nuc": [
                                                                          "C22450T"
                                                                        ]
                                                                      }
                                                                    },
                                                                    "name": "Ecuador/EC-SE-2550/2020",
                                                                    "node_attrs": {

                                                                      "author": {
                                                                        "author": "Javier Tognarelli et al",
                                                                        "value": "Javier Tognarelli et al"
                                                                      },
                                                                      "clade_membership": {
                                                                        "value": "20B"
                                                                      },
                                                                      "country": {
                                                                        "value": "Ecuador"
                                                                      },
                                                                      "div": 10,
                                                                      "division": {
                                                                        "value": "Santa Elena"
                                                                      },
                                                                      "division_exposure": {
                                                                        "value": "Santa Elena"
                                                                      },
                                                                      "gisaid_epi_isl": {
                                                                        "value": "EPI_ISL_826804"
                                                                      },
                                                                      "host": {
                                                                        "value": "Human"
                                                                      },
                                                                      "custom_location": {
                                                                        "confidence": {
                                                                          "South America": 0.9999999999999999
                                                                        },
                                                                        "entropy": -9.99866855976916e-13,
                                                                        "value": "South America"
                                                                      },
                                                                      "num_date": {
                                                                        "confidence": [
                                                                          2020.2254098360656,
                                                                          2020.2254098360656
                                                                        ],
                                                                        "value": 2020.2254098360656
                                                                      },
                                                                      "originating_lab": {
                                                                        "value": "INSPI-CRN DE INFLUENZA Y OTROS VIRUS RESPIRATORIOS"
                                                                      },
                                                                      "pangolin_lineage": {
                                                                        "value": "B.1.1.29"
                                                                      },
                                                                      "recency": {
                                                                        "value": "Older"
                                                                      },
                                                                      "region": {
                                                                        "value": "South America"
                                                                      },
                                                                      "region_exposure": {
                                                                        "value": "South America"
                                                                      },

                                                                      "subclade_membership": {
                                                                        "value": "20B"
                                                                      },
                                                                      "submitting_lab": {
                                                                        "value": "Instituto de Salud Publica de Chile"
                                                                      },
                                                                      "url": "https://www.gisaid.org"
                                                                    }
                                                                  },
                                                                  {
                                                                    "branch_attrs": {
                                                                      "labels": {
                                                                        "aa": "S: M153I"
                                                                      },
                                                                      "mutations": {
                                                                        "S": [
                                                                          "M153I"
                                                                        ],
                                                                        "nuc": [
                                                                          "C9319T",
                                                                          "G22021T"
                                                                        ]
                                                                      }
                                                                    },
                                                                    "children": [
                                                                      {
                                                                        "branch_attrs": {
                                                                          "mutations": {}
                                                                        },
                                                                        "name": "Bulgaria/16/2020",
                                                                        "node_attrs": {

                                                                          "author": {
                                                                            "author": "Ivan Ivanov et al",
                                                                            "value": "Ivan Ivanov et al"
                                                                          },
                                                                          "clade_membership": {
                                                                            "value": "20B"
                                                                          },
                                                                          "country": {
                                                                            "value": "Europe"
                                                                          },
                                                                          "div": 11,
                                                                          "division": {
                                                                            "value": "Europe"
                                                                          },
                                                                          "division_exposure": {
                                                                            "value": "Europe"
                                                                          },
                                                                          "gisaid_epi_isl": {
                                                                            "value": "EPI_ISL_480299"
                                                                          },
                                                                          "host": {
                                                                            "value": "Human"
                                                                          },
                                                                          "custom_location": {
                                                                            "confidence": {
                                                                              "Europe": 0.9999999999999999
                                                                            },
                                                                            "entropy": -9.99866855976916e-13,
                                                                            "value": "Europe"
                                                                          },
                                                                          "num_date": {
                                                                            "confidence": [
                                                                              2020.318306010929,
                                                                              2020.318306010929
                                                                            ],
                                                                            "value": 2020.318306010929
                                                                          },
                                                                          "originating_lab": {
                                                                            "value": "National Reference Laboratory \"Influenza and acute respiratory diseases\""
                                                                          },
                                                                          "pangolin_lineage": {
                                                                            "value": "B.1.1.29"
                                                                          },
                                                                          "recency": {
                                                                            "value": "Older"
                                                                          },
                                                                          "region": {
                                                                            "value": "Europe"
                                                                          },
                                                                          "region_exposure": {
                                                                            "value": "Europe"
                                                                          },

                                                                          "subclade_membership": {
                                                                            "value": "20B"
                                                                          },
                                                                          "submitting_lab": {
                                                                            "value": "NRL-HIV"
                                                                          },
                                                                          "url": "https://www.gisaid.org"
                                                                        }
                                                                      },
                                                                      {
                                                                        "branch_attrs": {
                                                                          "labels": {
                                                                            "aa": "ORF1a: T609I"
                                                                          },
                                                                          "mutations": {
                                                                            "ORF1a": [
                                                                              "T609I"
                                                                            ],
                                                                            "nuc": [
                                                                              "C2091T",
                                                                              "C5884T"
                                                                            ]
                                                                          }
                                                                        },
                                                                        "name": "Bulgaria/34/2020",
                                                                        "node_attrs": {

                                                                          "author": {
                                                                            "author": "Ivan Ivanov et al",
                                                                            "value": "Ivan Ivanov et al"
                                                                          },
                                                                          "clade_membership": {
                                                                            "value": "20B"
                                                                          },
                                                                          "country": {
                                                                            "value": "Europe"
                                                                          },
                                                                          "div": 13,
                                                                          "division": {
                                                                            "value": "Europe"
                                                                          },
                                                                          "division_exposure": {
                                                                            "value": "Europe"
                                                                          },
                                                                          "gisaid_epi_isl": {
                                                                            "value": "EPI_ISL_480306"
                                                                          },
                                                                          "host": {
                                                                            "value": "Human"
                                                                          },
                                                                          "custom_location": {
                                                                            "confidence": {
                                                                              "Europe": 0.9999999999999999
                                                                            },
                                                                            "entropy": -9.99866855976916e-13,
                                                                            "value": "Europe"
                                                                          },
                                                                          "num_date": {
                                                                            "confidence": [
                                                                              2020.3155737704917,
                                                                              2020.3155737704917
                                                                            ],
                                                                            "value": 2020.3155737704917
                                                                          },
                                                                          "originating_lab": {
                                                                            "value": "National Reference Laboratory \"Influenza and acute respiratory diseases\""
                                                                          },
                                                                          "pangolin_lineage": {
                                                                            "value": "B.1.1.216"
                                                                          },
                                                                          "recency": {
                                                                            "value": "Older"
                                                                          },
                                                                          "region": {
                                                                            "value": "Europe"
                                                                          },
                                                                          "region_exposure": {
                                                                            "value": "Europe"
                                                                          },

                                                                          "subclade_membership": {
                                                                            "value": "20B"
                                                                          },
                                                                          "submitting_lab": {
                                                                            "value": "NRL-HIV"
                                                                          },
                                                                          "url": "https://www.gisaid.org"
                                                                        }
                                                                      }
                                                                    ],
                                                                    "name": "NODE_0003031",
                                                                    "node_attrs": {
                                                                      "clade_membership": {
                                                                        "value": "20B"
                                                                      },
                                                                      "div": 11,
                                                                      "custom_location": {
                                                                        "confidence": {
                                                                          "Africa": 0.0030051341137808953,
                                                                          "Asia": 0.009410448203329232,
                                                                          "Europe": 0.8908251623993637,
                                                                          "South America": 0.0948991943349827
                                                                        },
                                                                        "entropy": 0.4007248041781265,
                                                                        "value": "Europe"
                                                                      },
                                                                      "num_date": {
                                                                        "confidence": [
                                                                          2020.2410673028546,
                                                                          2020.3093391354578
                                                                        ],
                                                                        "value": 2020.2794518067362
                                                                      },
                                                                      "subclade_membership": {
                                                                        "value": "20B"
                                                                      }
                                                                    }
                                                                  }
                                                                ],
                                                                "name": "NODE_0001928",
                                                                "node_attrs": {
                                                                  "clade_membership": {
                                                                    "value": "20B"
                                                                  },
                                                                  "div": 9,
                                                                  "custom_location": {
                                                                    "confidence": {
                                                                      "Africa": 0.002333110571930941,
                                                                      "Asia": 0.007520037549223625,
                                                                      "Europe": 0.1887910398941759,
                                                                      "South America": 0.7994913383280781
                                                                    },
                                                                    "entropy": 0.557700511358547,
                                                                    "value": "South America"
                                                                  },
                                                                  "num_date": {
                                                                    "confidence": [
                                                                      2020.199800716151,
                                                                      2020.2238450207506
                                                                    ],
                                                                    "value": 2020.2144277319808
                                                                  },
                                                                  "subclade_membership": {
                                                                    "value": "20B"
                                                                  }
                                                                }
                                                              },
                                                              {
                                                                "branch_attrs": {
                                                                  "mutations": {}
                                                                },
                                                                "children": [
                                                                  {
                                                                    "branch_attrs": {
                                                                      "labels": {
                                                                        "aa": "ORF1a: K2029N; ORF1b: D729Y; S: A626S"
                                                                      },
                                                                      "mutations": {
                                                                        "ORF1a": [
                                                                          "K2029N"
                                                                        ],
                                                                        "ORF1b": [
                                                                          "D729Y"
                                                                        ],
                                                                        "S": [
                                                                          "A626S"
                                                                        ],
                                                                        "nuc": [
                                                                          "T772C",
                                                                          "A2869G",
                                                                          "G6352T",
                                                                          "C6445T",
                                                                          "C10868T",
                                                                          "G15652T",
                                                                          "G23438T",
                                                                          "C29095T"
                                                                        ]
                                                                      }
                                                                    },
                                                                    "children": [
                                                                      {
                                                                        "branch_attrs": {
                                                                          "labels": {
                                                                            "aa": "ORF1a: T224I, L3776F; ORF1b: I2687V"
                                                                          },
                                                                          "mutations": {
                                                                            "ORF1a": [
                                                                              "T224I",
                                                                              "L3776F"
                                                                            ],
                                                                            "ORF1b": [
                                                                              "I2687V"
                                                                            ],
                                                                            "nuc": [
                                                                              "C936T",
                                                                              "C11591T",
                                                                              "T17139G",
                                                                              "A21526G"
                                                                            ]
                                                                          }
                                                                        },
                                                                        "name": "Germany/SH-ChVir9935/2020",
                                                                        "node_attrs": {
                                                                          "author": {
                                                                            "author": "Victor M Corman et al",
                                                                            "value": "Victor M Corman et al A"
                                                                          },
                                                                          "clade_membership": {
                                                                            "value": "20B"
                                                                          },
                                                                          "country": {
                                                                            "value": "Europe"
                                                                          },
                                                                          "div": 21,
                                                                          "division": {
                                                                            "value": "Europe"
                                                                          },
                                                                          "division_exposure": {
                                                                            "value": "Europe"
                                                                          },
                                                                          "gisaid_epi_isl": {
                                                                            "value": "EPI_ISL_729621"
                                                                          },
                                                                          "host": {
                                                                            "value": "Human"
                                                                          },
                                                                          "custom_location": {
                                                                            "confidence": {
                                                                              "Europe": 1.0
                                                                            },
                                                                            "entropy": -1.000088900581841e-12,
                                                                            "value": "Europe"
                                                                          },
                                                                          "num_date": {
                                                                            "confidence": [
                                                                              2020.8319672131147,
                                                                              2020.8319672131147
                                                                            ],
                                                                            "value": 2020.8319672131147
                                                                          },
                                                                          "originating_lab": {
                                                                            "value": "A. Krumbholz, Labor Dr. Krause und Kollegen MVZ GmbH, Kiel"
                                                                          },
                                                                          "pangolin_lineage": {
                                                                            "value": "B.1.1.277"
                                                                          },
                                                                          "recency": {
                                                                            "value": "Older"
                                                                          },
                                                                          "region": {
                                                                            "value": "Europe"
                                                                          },
                                                                          "region_exposure": {
                                                                            "value": "Europe"
                                                                          },
                                                                          "subclade_membership": {
                                                                            "value": "20B"
                                                                          },
                                                                          "submitting_lab": {
                                                                            "value": "Charit\u00e9 Universit\u00e4tsmedizin Berlin, Institut f\u00fcr Virologie"
                                                                          },
                                                                          "url": "https://www.gisaid.org"
                                                                        }
                                                                      },
                                                                      {
                                                                        "branch_attrs": {
                                                                          "labels": {
                                                                            "aa": "ORF1a: T436I; ORF1b: T2336I"
                                                                          },
                                                                          "mutations": {
                                                                            "ORF1a": [
                                                                              "T436I"
                                                                            ],
                                                                            "ORF1b": [
                                                                              "T2336I"
                                                                            ],
                                                                            "nuc": [
                                                                              "C1572T",
                                                                              "C6031T",
                                                                              "T14337C",
                                                                              "C20474T"
                                                                            ]
                                                                          }
                                                                        },
                                                                        "name": "CzechRepublic/NRL-10582/2020",
                                                                        "node_attrs": {

                                                                          "author": {
                                                                            "author": "Nagy et al",
                                                                            "value": "Nagy et al"
                                                                          },
                                                                          "clade_membership": {
                                                                            "value": "20B"
                                                                          },
                                                                          "country": {
                                                                            "value": "Europe"
                                                                          },
                                                                          "div": 21,
                                                                          "division": {
                                                                            "value": "Europe"
                                                                          },
                                                                          "division_exposure": {
                                                                            "value": "Europe"
                                                                          },
                                                                          "gisaid_epi_isl": {
                                                                            "value": "EPI_ISL_693671"
                                                                          },
                                                                          "host": {
                                                                            "value": "Human"
                                                                          },
                                                                          "custom_location": {
                                                                            "confidence": {
                                                                              "Europe": 1.0
                                                                            },
                                                                            "entropy": -1.000088900581841e-12,
                                                                            "value": "Europe"
                                                                          },
                                                                          "num_date": {
                                                                            "confidence": [
                                                                              2020.8292349726776,
                                                                              2020.8292349726776
                                                                            ],
                                                                            "value": 2020.8292349726776
                                                                          },
                                                                          "originating_lab": {
                                                                            "value": "The National Institute of Public Health"
                                                                          },
                                                                          "pangolin_lineage": {
                                                                            "value": "B.1.1.277"
                                                                          },
                                                                          "recency": {
                                                                            "value": "Older"
                                                                          },
                                                                          "region": {
                                                                            "value": "Europe"
                                                                          },
                                                                          "region_exposure": {
                                                                            "value": "Europe"
                                                                          },

                                                                          "subclade_membership": {
                                                                            "value": "20B"
                                                                          },
                                                                          "submitting_lab": {
                                                                            "value": "State Veterinary Institute Prague"
                                                                          },
                                                                          "url": "https://www.gisaid.org"
                                                                        }
                                                                      },
                                                                      {
                                                                        "branch_attrs": {
                                                                          "labels": {
                                                                            "aa": "ORF1a: L3606F; ORF1b: S425F"
                                                                          },
                                                                          "mutations": {
                                                                            "ORF1a": [
                                                                              "L3606F"
                                                                            ],
                                                                            "ORF1b": [
                                                                              "S425F"
                                                                            ],
                                                                            "nuc": [
                                                                              "C3695T",
                                                                              "G11083T",
                                                                              "C14741T",
                                                                              "G16377T",
                                                                              "C20719T",
                                                                              "C23248T",
                                                                              "C24310T",
                                                                              "C26028T"
                                                                            ]
                                                                          }
                                                                        },
                                                                        "name": "Colombia/ANT-INS-VG-181/2021",
                                                                        "node_attrs": {
                                                                          "author": {
                                                                            "author": "Katherine Laiton-Donato et al",
                                                                            "value": "Katherine Laiton-Donato et al B"
                                                                          },
                                                                          "clade_membership": {
                                                                            "value": "20B"
                                                                          },
                                                                          "country": {
                                                                            "value": "Colombia"
                                                                          },
                                                                          "div": 25,
                                                                          "division": {
                                                                            "value": "Antioquia"
                                                                          },
                                                                          "division_exposure": {
                                                                            "value": "Antioquia"
                                                                          },
                                                                          "gisaid_epi_isl": {
                                                                            "value": "EPI_ISL_794667"
                                                                          },
                                                                          "host": {
                                                                            "value": "Human"
                                                                          },
                                                                          "custom_location": {
                                                                            "confidence": {
                                                                              "South America": 0.9999999999999999
                                                                            },
                                                                            "entropy": -9.99866855976916e-13,
                                                                            "value": "South America"
                                                                          },
                                                                          "num_date": {
                                                                            "confidence": [
                                                                              2021.0123287671233,
                                                                              2021.0123287671233
                                                                            ],
                                                                            "value": 2021.0123287671233
                                                                          },
                                                                          "originating_lab": {
                                                                            "value": "SYNLAB REGIONAL NOROCCIDENTE"
                                                                          },
                                                                          "pangolin_lineage": {
                                                                            "value": "B.1.1.277"
                                                                          },
                                                                          "recency": {
                                                                            "value": "Older"
                                                                          },
                                                                          "region": {
                                                                            "value": "South America"
                                                                          },
                                                                          "region_exposure": {
                                                                            "value": "South America"
                                                                          },

                                                                          "subclade_membership": {
                                                                            "value": "20B"
                                                                          },
                                                                          "submitting_lab": {
                                                                            "value": "Instituto Nacional de Salud - Direcci\u00f3n de Investigaci\u00f3n en Salud P\u00fablica"
                                                                          },
                                                                          "url": "https://www.gisaid.org"
                                                                        }
                                                                      }
                                                                    ],
                                                                    "name": "NODE_0003081",
                                                                    "node_attrs": {
                                                                      "clade_membership": {
                                                                        "value": "20B"
                                                                      },
                                                                      "div": 17,
                                                                      "custom_location": {
                                                                        "confidence": {
                                                                          "Asia": 0.004028554999423868,
                                                                          "Europe": 0.5933512563400075,
                                                                          "South America": 0.40164393491108363
                                                                        },
                                                                        "entropy": 0.7058973808553712,
                                                                        "value": "Europe"
                                                                      },
                                                                      "num_date": {
                                                                        "confidence": [
                                                                          2020.565393470787,
                                                                          2020.8292349726776
                                                                        ],
                                                                        "value": 2020.6007585556813
                                                                      },
                                                                      "subclade_membership": {
                                                                        "value": "20B"
                                                                      }
                                                                    }
                                                                  },
                                                                  {
                                                                    "branch_attrs": {
                                                                      "mutations": {}
                                                                    },
                                                                    "children": [
                                                                      {
                                                                        "branch_attrs": {
                                                                          "mutations": {}
                                                                        },
                                                                        "children": [
                                                                          {
                                                                            "branch_attrs": {
                                                                              "mutations": {}
                                                                            },
                                                                            "children": [
                                                                              {
                                                                                "branch_attrs": {
                                                                                  "mutations": {}
                                                                                },
                                                                                "name": "Thailand/Bangkok-0087/2020",
                                                                                "node_attrs": {
                                                                                  "author": {
                                                                                    "author": "Elizabeth Batty et al",
                                                                                    "value": "Elizabeth Batty et al"
                                                                                  },
                                                                                  "clade_membership": {
                                                                                    "value": "20B"
                                                                                  },
                                                                                  "country": {
                                                                                    "value": "Asia"
                                                                                  },
                                                                                  "div": 9,
                                                                                  "division": {
                                                                                    "value": "Asia"
                                                                                  },
                                                                                  "division_exposure": {
                                                                                    "value": "Asia"
                                                                                  },
                                                                                  "gisaid_epi_isl": {
                                                                                    "value": "EPI_ISL_447027"
                                                                                  },
                                                                                  "host": {
                                                                                    "value": "Human"
                                                                                  },
                                                                                  "custom_location": {
                                                                                    "confidence": {
                                                                                      "Asia": 1.0
                                                                                    },
                                                                                    "entropy": -1.000088900581841e-12,
                                                                                    "value": "Asia"
                                                                                  },
                                                                                  "num_date": {
                                                                                    "confidence": [
                                                                                      2020.2636612021859,
                                                                                      2020.2636612021859
                                                                                    ],
                                                                                    "value": 2020.2636612021859
                                                                                  },
                                                                                  "originating_lab": {
                                                                                    "value": "Ramathibodi Hospital"
                                                                                  },
                                                                                  "pangolin_lineage": {
                                                                                    "value": "B.1"
                                                                                  },
                                                                                  "recency": {
                                                                                    "value": "Older"
                                                                                  },
                                                                                  "region": {
                                                                                    "value": "Asia"
                                                                                  },
                                                                                  "region_exposure": {
                                                                                    "value": "Asia"
                                                                                  },
                                                                                  "subclade_membership": {
                                                                                    "value": "20B"
                                                                                  },
                                                                                  "submitting_lab": {
                                                                                    "value": "COVID-19 Network Investigations (CONI) Alliance"
                                                                                  },
                                                                                  "url": "https://www.gisaid.org"
                                                                                }
                                                                              },
                                                                              {
                                                                                "branch_attrs": {
                                                                                  "mutations": {}
                                                                                },
                                                                                "name": "Georgia/Tb-1679/2020",
                                                                                "node_attrs": {

                                                                                  "author": {
                                                                                    "author": "Gvantsa Chanturia et al",
                                                                                    "value": "Gvantsa Chanturia et al"
                                                                                  },
                                                                                  "clade_membership": {
                                                                                    "value": "20B"
                                                                                  },
                                                                                  "country": {
                                                                                    "value": "Asia"
                                                                                  },
                                                                                  "div": 9,
                                                                                  "division": {
                                                                                    "value": "Asia"
                                                                                  },
                                                                                  "division_exposure": {
                                                                                    "value": "Asia"
                                                                                  },
                                                                                  "gisaid_epi_isl": {
                                                                                    "value": "EPI_ISL_420144"
                                                                                  },
                                                                                  "host": {
                                                                                    "value": "Human"
                                                                                  },
                                                                                  "custom_location": {
                                                                                    "confidence": {
                                                                                      "Asia": 1.0
                                                                                    },
                                                                                    "entropy": -1.000088900581841e-12,
                                                                                    "value": "Asia"
                                                                                  },
                                                                                  "num_date": {
                                                                                    "confidence": [
                                                                                      2020.25,
                                                                                      2020.25
                                                                                    ],
                                                                                    "value": 2020.25
                                                                                  },
                                                                                  "originating_lab": {
                                                                                    "value": "Department for Virology, Molecular Biology and Genome Research, R. G. Lugar Center for Public Health Research, National Center for Disease Control and Public Health (NCDC) of Georgia."
                                                                                  },
                                                                                  "pangolin_lineage": {
                                                                                    "value": "B.1.1.29"
                                                                                  },
                                                                                  "recency": {
                                                                                    "value": "Older"
                                                                                  },
                                                                                  "region": {
                                                                                    "value": "Asia"
                                                                                  },
                                                                                  "region_exposure": {
                                                                                    "value": "Asia"
                                                                                  },

                                                                                  "subclade_membership": {
                                                                                    "value": "20B"
                                                                                  },
                                                                                  "submitting_lab": {
                                                                                    "value": "Department for Virology, Molecular Biology and Genome Research, R. G. Lugar Center for Public Health Research, National Center for Disease Control and Public Health (NCDC) of Georgia."
                                                                                  },
                                                                                  "url": "https://www.gisaid.org"
                                                                                }
                                                                              }
                                                                            ],
                                                                            "name": "NODE_0001937",
                                                                            "node_attrs": {
                                                                              "clade_membership": {
                                                                                "value": "20B"
                                                                              },
                                                                              "div": 9,
                                                                              "custom_location": {
                                                                                "confidence": {
                                                                                  "Asia": 0.9355639252500331,
                                                                                  "Europe": 0.035400904678356715,
                                                                                  "South America": 0.027899545623464576
                                                                                },
                                                                                "entropy": 0.2890427090390548,
                                                                                "value": "Asia"
                                                                              },
                                                                              "num_date": {
                                                                                "confidence": [
                                                                                  2020.2336963330692,
                                                                                  2020.25
                                                                                ],
                                                                                "value": 2020.25
                                                                              },
                                                                              "subclade_membership": {
                                                                                "value": "20B"
                                                                              }
                                                                            }
                                                                          },
                                                                          {
                                                                            "branch_attrs": {
                                                                              "mutations": {}
                                                                            },
                                                                            "children": [
                                                                              {
                                                                                "branch_attrs": {
                                                                                  "mutations": {
                                                                                    "nuc": [
                                                                                      "C15952T",
                                                                                      "C29098T"
                                                                                    ]
                                                                                  }
                                                                                },
                                                                                "name": "Ecuador/51908/2020",
                                                                                "node_attrs": {

                                                                                  "author": {
                                                                                    "author": "Alfredo Bruno Caicedo et al",
                                                                                    "value": "Alfredo Bruno Caicedo et al"
                                                                                  },
                                                                                  "clade_membership": {
                                                                                    "value": "20B"
                                                                                  },
                                                                                  "country": {
                                                                                    "value": "Ecuador"
                                                                                  },
                                                                                  "div": 11,
                                                                                  "division": {
                                                                                    "value": "Manabi"
                                                                                  },
                                                                                  "division_exposure": {
                                                                                    "value": "Manabi"
                                                                                  },
                                                                                  "gisaid_epi_isl": {
                                                                                    "value": "EPI_ISL_491949"
                                                                                  },
                                                                                  "host": {
                                                                                    "value": "Human"
                                                                                  },
                                                                                  "custom_location": {
                                                                                    "confidence": {
                                                                                      "South America": 1.0
                                                                                    },
                                                                                    "entropy": -1.000088900581841e-12,
                                                                                    "value": "South America"
                                                                                  },
                                                                                  "location": {
                                                                                    "value": "Sucre"
                                                                                  },
                                                                                  "num_date": {
                                                                                    "confidence": [
                                                                                      2020.4002732240438,
                                                                                      2020.4002732240438
                                                                                    ],
                                                                                    "value": 2020.4002732240438
                                                                                  },
                                                                                  "originating_lab": {
                                                                                    "value": "Instituto Nacional de Investigaci\u00f3n en Salud P\u00fablica - INSPI"
                                                                                  },
                                                                                  "pangolin_lineage": {
                                                                                    "value": "B.1.1.29"
                                                                                  },
                                                                                  "recency": {
                                                                                    "value": "Older"
                                                                                  },
                                                                                  "region": {
                                                                                    "value": "South America"
                                                                                  },
                                                                                  "region_exposure": {
                                                                                    "value": "South America"
                                                                                  },

                                                                                  "subclade_membership": {
                                                                                    "value": "20B"
                                                                                  },
                                                                                  "submitting_lab": {
                                                                                    "value": "INSPI - Charit\u00e9"
                                                                                  },
                                                                                  "url": "https://www.gisaid.org"
                                                                                }
                                                                              },
                                                                              {
                                                                                "branch_attrs": {
                                                                                  "labels": {
                                                                                    "aa": "S: A771S"
                                                                                  },
                                                                                  "mutations": {
                                                                                    "S": [
                                                                                      "A771S"
                                                                                    ],
                                                                                    "nuc": [
                                                                                      "G23873T"
                                                                                    ]
                                                                                  }
                                                                                },
                                                                                "children": [
                                                                                  {
                                                                                    "branch_attrs": {
                                                                                      "labels": {
                                                                                        "aa": "N: A217S; ORF1a: P1692S, N3212T; ORF3a: Q57H"
                                                                                      },
                                                                                      "mutations": {
                                                                                        "N": [
                                                                                          "A217S"
                                                                                        ],
                                                                                        "ORF1a": [
                                                                                          "P1692S",
                                                                                          "N3212T"
                                                                                        ],
                                                                                        "ORF3a": [
                                                                                          "Q57H"
                                                                                        ],
                                                                                        "nuc": [
                                                                                          "C5339T",
                                                                                          "A9900C",
                                                                                          "C12733A",
                                                                                          "T17571A",
                                                                                          "G25563T",
                                                                                          "C26208T",
                                                                                          "G28922T",
                                                                                          "G29744T"
                                                                                        ]
                                                                                      }
                                                                                    },
                                                                                    "name": "Slovakia/UKBA-411/2020",
                                                                                    "node_attrs": {

                                                                                      "author": {
                                                                                        "author": "Bro\u0148a Brejov\u00e1 et al",
                                                                                        "value": "Bro\u0148a Brejov\u00e1 et al"
                                                                                      },
                                                                                      "clade_membership": {
                                                                                        "value": "20B"
                                                                                      },
                                                                                      "country": {
                                                                                        "value": "Europe"
                                                                                      },
                                                                                      "div": 18,
                                                                                      "division": {
                                                                                        "value": "Europe"
                                                                                      },
                                                                                      "division_exposure": {
                                                                                        "value": "Europe"
                                                                                      },
                                                                                      "gisaid_epi_isl": {
                                                                                        "value": "EPI_ISL_718259"
                                                                                      },
                                                                                      "host": {
                                                                                        "value": "Human"
                                                                                      },
                                                                                      "custom_location": {
                                                                                        "confidence": {
                                                                                          "Europe": 0.9999999999999999
                                                                                        },
                                                                                        "entropy": -9.99866855976916e-13,
                                                                                        "value": "Europe"
                                                                                      },
                                                                                      "num_date": {
                                                                                        "confidence": [
                                                                                          2020.8674863387978,
                                                                                          2020.8674863387978
                                                                                        ],
                                                                                        "value": 2020.8674863387978
                                                                                      },
                                                                                      "originating_lab": {
                                                                                        "value": "Institute of Virology, Biomedical Research Center of the Slovak Academy of Sciences, Bratislava"
                                                                                      },
                                                                                      "pangolin_lineage": {
                                                                                        "value": "B.1.1.243"
                                                                                      },
                                                                                      "recency": {
                                                                                        "value": "Older"
                                                                                      },
                                                                                      "region": {
                                                                                        "value": "Europe"
                                                                                      },
                                                                                      "region_exposure": {
                                                                                        "value": "Europe"
                                                                                      },

                                                                                      "subclade_membership": {
                                                                                        "value": "20B"
                                                                                      },
                                                                                      "submitting_lab": {
                                                                                        "value": "Faculty of Natural Sciences, Comenius University, Bratislava"
                                                                                      },
                                                                                      "url": "https://www.gisaid.org"
                                                                                    }
                                                                                  },
                                                                                  {
                                                                                    "name": "SouthKorea/KDCA0363/2020_travel_history",
                                                                                    "node_attrs": {
                                                                                      "div": 17,
                                                                                      "num_date": {
                                                                                        "confidence": [
                                                                                          2020.8319672131147,
                                                                                          2020.8319672131147
                                                                                        ],
                                                                                        "value": 2020.8319672131147
                                                                                      },
                                                                                      "country": {
                                                                                        "value": "Europe"
                                                                                      }
                                                                                    },
                                                                                    "children": [
                                                                                      {
                                                                                        "branch_attrs": {
                                                                                          "labels": {
                                                                                            "aa": "ORF1a: A516V, P943L, S1188A, T2158I, L3313F; ORF7a: P99S"
                                                                                          },
                                                                                          "mutations": {
                                                                                            "ORF1a": [
                                                                                              "A516V",
                                                                                              "P943L",
                                                                                              "S1188A",
                                                                                              "T2158I",
                                                                                              "L3313F"
                                                                                            ],
                                                                                            "ORF7a": [
                                                                                              "P99S"
                                                                                            ],
                                                                                            "nuc": [
                                                                                              "C1812T",
                                                                                              "C3093T",
                                                                                              "T3827G",
                                                                                              "C6738T",
                                                                                              "C10202T",
                                                                                              "A12250T",
                                                                                              "C27688T"
                                                                                            ]
                                                                                          }
                                                                                        },
                                                                                        "name": "SouthKorea/KDCA0363/2020",
                                                                                        "node_attrs": {

                                                                                          "author": {
                                                                                            "author": "Ae Kyung Park et al",
                                                                                            "value": "Ae Kyung Park et al"
                                                                                          },
                                                                                          "clade_membership": {
                                                                                            "value": "20B"
                                                                                          },
                                                                                          "country": {
                                                                                            "value": "Asia"
                                                                                          },
                                                                                          "country_exposure": {
                                                                                            "value": "Europe"
                                                                                          },
                                                                                          "div": 17,
                                                                                          "division": {
                                                                                            "value": "Asia"
                                                                                          },
                                                                                          "division_exposure": {
                                                                                            "value": "Europe"
                                                                                          },
                                                                                          "gisaid_epi_isl": {
                                                                                            "value": "EPI_ISL_760147"
                                                                                          },
                                                                                          "host": {
                                                                                            "value": "Human"
                                                                                          },
                                                                                          "custom_location": {
                                                                                            "confidence": {
                                                                                              "Europe": 0.9999999999999999
                                                                                            },
                                                                                            "entropy": -9.99866855976916e-13,
                                                                                            "value": "Europe"
                                                                                          },
                                                                                          "num_date": {
                                                                                            "confidence": [
                                                                                              2020.8319672131147,
                                                                                              2020.8319672131147
                                                                                            ],
                                                                                            "value": 2020.8319672131147
                                                                                          },
                                                                                          "originating_lab": {
                                                                                            "value": "Division of Emerging Infectious Diseases, Bureau of Infectious Diseases Diagnosis Control, Korea Disease Control and Prevention Agency"
                                                                                          },
                                                                                          "pangolin_lineage": {
                                                                                            "value": "B.1.1.29"
                                                                                          },
                                                                                          "recency": {
                                                                                            "value": "Older"
                                                                                          },
                                                                                          "region": {
                                                                                            "value": "Asia"
                                                                                          },
                                                                                          "region_exposure": {
                                                                                            "value": "Europe"
                                                                                          },

                                                                                          "subclade_membership": {
                                                                                            "value": "20B"
                                                                                          },
                                                                                          "submitting_lab": {
                                                                                            "value": "Division of Emerging Infectious Diseases, Bureau of Infectious Diseases Diagnosis Control, Korea Disease Control and Prevention Agency"
                                                                                          },
                                                                                          "url": "https://www.gisaid.org"
                                                                                        }
                                                                                      }
                                                                                    ]
                                                                                  }
                                                                                ],
                                                                                "name": "NODE_0003062",
                                                                                "node_attrs": {
                                                                                  "clade_membership": {
                                                                                    "value": "20B"
                                                                                  },
                                                                                  "div": 10,
                                                                                  "custom_location": {
                                                                                    "confidence": {
                                                                                      "Africa": 0.002674868776260803,
                                                                                      "Asia": 0.017191095697510515,
                                                                                      "Europe": 0.9102353040741091,
                                                                                      "South America": 0.06837900141772274
                                                                                    },
                                                                                    "entropy": 0.36559118148762937,
                                                                                    "value": "Europe"
                                                                                  },
                                                                                  "num_date": {
                                                                                    "confidence": [
                                                                                      2020.2042445883312,
                                                                                      2020.5718363136134
                                                                                    ],
                                                                                    "value": 2020.4491712706174
                                                                                  },
                                                                                  "subclade_membership": {
                                                                                    "value": "20B"
                                                                                  }
                                                                                }
                                                                              }
                                                                            ],
                                                                            "name": "NODE_0001938",
                                                                            "node_attrs": {
                                                                              "clade_membership": {
                                                                                "value": "20B"
                                                                              },
                                                                              "div": 9,
                                                                              "custom_location": {
                                                                                "confidence": {
                                                                                  "Africa": 0.003907861357203172,
                                                                                  "Asia": 0.07605135441679785,
                                                                                  "Europe": 0.348464733897508,
                                                                                  "South America": 0.5693185754625477
                                                                                },
                                                                                "entropy": 0.9211679460476363,
                                                                                "value": "South America"
                                                                              },
                                                                              "num_date": {
                                                                                "confidence": [
                                                                                  2020.1463009512586,
                                                                                  2020.3805395627985
                                                                                ],
                                                                                "value": 2020.320566835453
                                                                              },
                                                                              "subclade_membership": {
                                                                                "value": "20B"
                                                                              }
                                                                            }
                                                                          }
                                                                        ],
                                                                        "name": "NODE_0001934",
                                                                        "node_attrs": {
                                                                          "clade_membership": {
                                                                            "value": "20B"
                                                                          },
                                                                          "div": 9,
                                                                          "custom_location": {
                                                                            "confidence": {
                                                                              "Africa": 0.0035206906452365447,
                                                                              "Asia": 0.21909465712314857,
                                                                              "Europe": 0.2601170914185324,
                                                                              "South America": 0.5156273096325036
                                                                            },
                                                                            "entropy": 1.0562728252607376,
                                                                            "value": "South America"
                                                                          },
                                                                          "num_date": {
                                                                            "confidence": [
                                                                              2020.2127165364113,
                                                                              2020.2479520353718
                                                                            ],
                                                                            "value": 2020.2337994965626
                                                                          },
                                                                          "subclade_membership": {
                                                                            "value": "20B"
                                                                          }
                                                                        }
                                                                      },
                                                                      {
                                                                        "branch_attrs": {
                                                                          "mutations": {}
                                                                        },
                                                                        "children": [
                                                                          {
                                                                            "branch_attrs": {
                                                                              "mutations": {}
                                                                            },
                                                                            "children": [
                                                                              {
                                                                                "branch_attrs": {
                                                                                  "labels": {
                                                                                    "aa": "ORF1a: P309L"
                                                                                  },
                                                                                  "mutations": {
                                                                                    "ORF1a": [
                                                                                      "P309L"
                                                                                    ],
                                                                                    "nuc": [
                                                                                      "C1191T"
                                                                                    ]
                                                                                  }
                                                                                },
                                                                                "children": [
                                                                                  {
                                                                                    "branch_attrs": {
                                                                                      "labels": {
                                                                                        "aa": "ORF1a: A3497V; ORF1b: T2040I, A2334T; ORF3a: G172C"
                                                                                      },
                                                                                      "mutations": {
                                                                                        "ORF1a": [
                                                                                          "A3497V"
                                                                                        ],
                                                                                        "ORF1b": [
                                                                                          "T2040I",
                                                                                          "A2334T"
                                                                                        ],
                                                                                        "ORF3a": [
                                                                                          "G172C"
                                                                                        ],
                                                                                        "nuc": [
                                                                                          "G1747A",
                                                                                          "C5884T",
                                                                                          "C10755T",
                                                                                          "C13426T",
                                                                                          "C19586T",
                                                                                          "T20310C",
                                                                                          "G20467A",
                                                                                          "G21778A",
                                                                                          "T21802C",
                                                                                          "G22801T",
                                                                                          "G25906T"
                                                                                        ]
                                                                                      }
                                                                                    },
                                                                                    "name": "Germany/NW-IOV-K-5698/2020",
                                                                                    "node_attrs": {

                                                                                      "author": {
                                                                                        "author": "Saleta Sierra et al",
                                                                                        "value": "Saleta Sierra et al"
                                                                                      },
                                                                                      "clade_membership": {
                                                                                        "value": "20B"
                                                                                      },
                                                                                      "country": {
                                                                                        "value": "Europe"
                                                                                      },
                                                                                      "div": 21,
                                                                                      "division": {
                                                                                        "value": "Europe"
                                                                                      },
                                                                                      "division_exposure": {
                                                                                        "value": "Europe"
                                                                                      },
                                                                                      "gisaid_epi_isl": {
                                                                                        "value": "EPI_ISL_803866"
                                                                                      },
                                                                                      "host": {
                                                                                        "value": "Human"
                                                                                      },
                                                                                      "custom_location": {
                                                                                        "confidence": {
                                                                                          "Europe": 0.9999999999999999
                                                                                        },
                                                                                        "entropy": -9.99866855976916e-13,
                                                                                        "value": "Europe"
                                                                                      },
                                                                                      "num_date": {
                                                                                        "confidence": [
                                                                                          2020.8292349726776,
                                                                                          2020.8292349726776
                                                                                        ],
                                                                                        "value": 2020.8292349726776
                                                                                      },
                                                                                      "originating_lab": {
                                                                                        "value": "Institute of Virology, University of Cologne"
                                                                                      },
                                                                                      "pangolin_lineage": {
                                                                                        "value": "B.1.1.216"
                                                                                      },
                                                                                      "recency": {
                                                                                        "value": "Older"
                                                                                      },
                                                                                      "region": {
                                                                                        "value": "Europe"
                                                                                      },
                                                                                      "region_exposure": {
                                                                                        "value": "Europe"
                                                                                      },

                                                                                      "subclade_membership": {
                                                                                        "value": "20B"
                                                                                      },
                                                                                      "submitting_lab": {
                                                                                        "value": "Institute of Virology, University of Cologne"
                                                                                      },
                                                                                      "url": "https://www.gisaid.org"
                                                                                    }
                                                                                  },
                                                                                  {
                                                                                    "branch_attrs": {
                                                                                      "labels": {
                                                                                        "aa": "ORF1a: P1158S, T1567I, S3884L"
                                                                                      },
                                                                                      "mutations": {
                                                                                        "ORF1a": [
                                                                                          "P1158S",
                                                                                          "T1567I",
                                                                                          "S3884L"
                                                                                        ],
                                                                                        "nuc": [
                                                                                          "C3737T",
                                                                                          "C4965T",
                                                                                          "C11916T",
                                                                                          "C18654T"
                                                                                        ]
                                                                                      }
                                                                                    },
                                                                                    "name": "HongKong/HKPU-07625/2020",
                                                                                    "node_attrs": {

                                                                                      "author": {
                                                                                        "author": "Gilman Kit-Hang Siu et al",
                                                                                        "value": "Gilman Kit-Hang Siu et al"
                                                                                      },
                                                                                      "clade_membership": {
                                                                                        "value": "20B"
                                                                                      },
                                                                                      "country": {
                                                                                        "value": "Asia"
                                                                                      },
                                                                                      "div": 14,
                                                                                      "division": {
                                                                                        "value": "Asia"
                                                                                      },
                                                                                      "division_exposure": {
                                                                                        "value": "Asia"
                                                                                      },
                                                                                      "gisaid_epi_isl": {
                                                                                        "value": "EPI_ISL_1020208"
                                                                                      },
                                                                                      "host": {
                                                                                        "value": "Human"
                                                                                      },
                                                                                      "custom_location": {
                                                                                        "confidence": {
                                                                                          "Asia": 1.0
                                                                                        },
                                                                                        "entropy": -1.000088900581841e-12,
                                                                                        "value": "Asia"
                                                                                      },
                                                                                      "num_date": {
                                                                                        "confidence": [
                                                                                          2020.954918032787,
                                                                                          2020.954918032787
                                                                                        ],
                                                                                        "value": 2020.954918032787
                                                                                      },
                                                                                      "originating_lab": {
                                                                                        "value": "Department of Health Technology and Informatics, The Hong Kong Polytechnic University"
                                                                                      },
                                                                                      "pangolin_lineage": {
                                                                                        "value": "B.1.1.31"
                                                                                      },
                                                                                      "recency": {
                                                                                        "value": "One month ago"
                                                                                      },
                                                                                      "region": {
                                                                                        "value": "Asia"
                                                                                      },
                                                                                      "region_exposure": {
                                                                                        "value": "Asia"
                                                                                      },

                                                                                      "subclade_membership": {
                                                                                        "value": "20B"
                                                                                      },
                                                                                      "submitting_lab": {
                                                                                        "value": "Department of Health Technology and Informatics, The Hong Kong Polytechnic University"
                                                                                      },
                                                                                      "url": "https://www.gisaid.org"
                                                                                    }
                                                                                  }
                                                                                ],
                                                                                "name": "NODE_0003032",
                                                                                "node_attrs": {
                                                                                  "clade_membership": {
                                                                                    "value": "20B"
                                                                                  },
                                                                                  "div": 10,
                                                                                  "custom_location": {
                                                                                    "confidence": {
                                                                                      "Africa": 0.004557498682223145,
                                                                                      "Asia": 0.28528444352042953,
                                                                                      "Europe": 0.57648663862944,
                                                                                      "South America": 0.1318010804490834
                                                                                    },
                                                                                    "entropy": 0.9803210355841738,
                                                                                    "value": "Europe"
                                                                                  },
                                                                                  "num_date": {
                                                                                    "confidence": [
                                                                                      2020.213062135316,
                                                                                      2020.6983050312722
                                                                                    ],
                                                                                    "value": 2020.4785345127575
                                                                                  },
                                                                                  "subclade_membership": {
                                                                                    "value": "20B"
                                                                                  }
                                                                                }
                                                                              },
                                                                              {
                                                                                "branch_attrs": {
                                                                                  "mutations": {
                                                                                    "nuc": [
                                                                                      "C5866T"
                                                                                    ]
                                                                                  }
                                                                                },
                                                                                "children": [
                                                                                  {
                                                                                    "branch_attrs": {
                                                                                      "labels": {
                                                                                        "aa": "S: L5F"
                                                                                      },
                                                                                      "mutations": {
                                                                                        "S": [
                                                                                          "L5F"
                                                                                        ],
                                                                                        "nuc": [
                                                                                          "G242T",
                                                                                          "G3994T",
                                                                                          "T15519C",
                                                                                          "C17550T",
                                                                                          "C21575T",
                                                                                          "T25551C"
                                                                                        ]
                                                                                      }
                                                                                    },
                                                                                    "name": "Peru/AMA-UPCH-0256/2020",
                                                                                    "node_attrs": {

                                                                                      "author": {
                                                                                        "author": "Pablo Tsukayama et al",
                                                                                        "value": "Pablo Tsukayama et al"
                                                                                      },
                                                                                      "clade_membership": {
                                                                                        "value": "20B"
                                                                                      },
                                                                                      "country": {
                                                                                        "value": "Peru"
                                                                                      },
                                                                                      "div": 16,
                                                                                      "division": {
                                                                                        "value": "Amazonas PE"
                                                                                      },
                                                                                      "division_exposure": {
                                                                                        "value": "Amazonas PE"
                                                                                      },
                                                                                      "gisaid_epi_isl": {
                                                                                        "value": "EPI_ISL_729902"
                                                                                      },
                                                                                      "host": {
                                                                                        "value": "Human"
                                                                                      },
                                                                                      "custom_location": {
                                                                                        "confidence": {
                                                                                          "South America": 1.0
                                                                                        },
                                                                                        "entropy": -1.000088900581841e-12,
                                                                                        "value": "South America"
                                                                                      },
                                                                                      "location": {
                                                                                        "value": "Bongara"
                                                                                      },
                                                                                      "num_date": {
                                                                                        "confidence": [
                                                                                          2020.6598360655737,
                                                                                          2020.6598360655737
                                                                                        ],
                                                                                        "value": 2020.6598360655737
                                                                                      },
                                                                                      "originating_lab": {
                                                                                        "value": "Instituto de Medicina Tropical, Universidad Nacional Toribio Rodr\u00edguez de Mendoza de Amazonas"
                                                                                      },
                                                                                      "pangolin_lineage": {
                                                                                        "value": "B.1.1.208"
                                                                                      },
                                                                                      "recency": {
                                                                                        "value": "Older"
                                                                                      },
                                                                                      "region": {
                                                                                        "value": "South America"
                                                                                      },
                                                                                      "region_exposure": {
                                                                                        "value": "South America"
                                                                                      },

                                                                                      "subclade_membership": {
                                                                                        "value": "20B"
                                                                                      },
                                                                                      "submitting_lab": {
                                                                                        "value": "Laboratorio de Gen\u00f3mica Microbiana, Universidad Peruana Cayetano Heredia"
                                                                                      },
                                                                                      "url": "https://www.gisaid.org"
                                                                                    }
                                                                                  },
                                                                                  {
                                                                                    "branch_attrs": {
                                                                                      "labels": {
                                                                                        "aa": "N: P365L; ORF1a: G445-, L446-, T1822I, M4071I; ORF1b: V290F, V839L"
                                                                                      },
                                                                                      "mutations": {
                                                                                        "N": [
                                                                                          "P365L"
                                                                                        ],
                                                                                        "ORF1a": [
                                                                                          "G445-",
                                                                                          "L446-",
                                                                                          "T1822I",
                                                                                          "M4071I"
                                                                                        ],
                                                                                        "ORF1b": [
                                                                                          "V290F",
                                                                                          "V839L"
                                                                                        ],
                                                                                        "nuc": [
                                                                                          "C442T",
                                                                                          "G1598-",
                                                                                          "G1599-",
                                                                                          "T1600-",
                                                                                          "C1601-",
                                                                                          "T1602-",
                                                                                          "T1603-",
                                                                                          "C5730T",
                                                                                          "A12103G",
                                                                                          "G12478A",
                                                                                          "G14335T",
                                                                                          "G15982T",
                                                                                          "C29367T",
                                                                                          "G29736C"
                                                                                        ]
                                                                                      }
                                                                                    },
                                                                                    "name": "Azerbaijan/Aghayev-04/2021",
                                                                                    "node_attrs": {
                                                                                      "author": {
                                                                                        "author": "Aghayev Agha Rza et al",
                                                                                        "value": "Aghayev Agha Rza et al"
                                                                                      },
                                                                                      "clade_membership": {
                                                                                        "value": "20B"
                                                                                      },
                                                                                      "country": {
                                                                                        "value": "Europe"
                                                                                      },
                                                                                      "div": 18,
                                                                                      "division": {
                                                                                        "value": "Europe"
                                                                                      },
                                                                                      "division_exposure": {
                                                                                        "value": "Europe"
                                                                                      },
                                                                                      "gisaid_epi_isl": {
                                                                                        "value": "EPI_ISL_882640"
                                                                                      },
                                                                                      "host": {
                                                                                        "value": "Human"
                                                                                      },
                                                                                      "custom_location": {
                                                                                        "confidence": {
                                                                                          "Europe": 1.0
                                                                                        },
                                                                                        "entropy": -1.000088900581841e-12,
                                                                                        "value": "Europe"
                                                                                      },
                                                                                      "num_date": {
                                                                                        "confidence": [
                                                                                          2021.009589041096,
                                                                                          2021.009589041096
                                                                                        ],
                                                                                        "value": 2021.009589041096
                                                                                      },
                                                                                      "originating_lab": {
                                                                                        "value": "Azerbaijan National Hematology Center Division of Medical Genetics"
                                                                                      },
                                                                                      "pangolin_lineage": {
                                                                                        "value": "B.1.1.29"
                                                                                      },
                                                                                      "recency": {
                                                                                        "value": "Older"
                                                                                      },
                                                                                      "region": {
                                                                                        "value": "Europe"
                                                                                      },
                                                                                      "region_exposure": {
                                                                                        "value": "Europe"
                                                                                      },
                                                                                      "subclade_membership": {
                                                                                        "value": "20B"
                                                                                      },
                                                                                      "submitting_lab": {
                                                                                        "value": "Azerbaijan National Hematology Center Division of Medical Genetics"
                                                                                      },
                                                                                      "url": "https://www.gisaid.org"
                                                                                    }
                                                                                  }
                                                                                ],
                                                                                "name": "NODE_0003023",
                                                                                "node_attrs": {
                                                                                  "clade_membership": {
                                                                                    "value": "20B"
                                                                                  },
                                                                                  "div": 10,
                                                                                  "custom_location": {
                                                                                    "confidence": {
                                                                                      "Africa": 0.003371595755035546,
                                                                                      "Asia": 0.03008571776283046,
                                                                                      "Europe": 0.42568461470296526,
                                                                                      "South America": 0.5386330580812434
                                                                                    },
                                                                                    "entropy": 0.8366667695866727,
                                                                                    "value": "South America"
                                                                                  },
                                                                                  "num_date": {
                                                                                    "confidence": [
                                                                                      2020.2114428940438,
                                                                                      2020.6315577113794
                                                                                    ],
                                                                                    "value": 2020.4767408615119
                                                                                  },
                                                                                  "subclade_membership": {
                                                                                    "value": "20B"
                                                                                  }
                                                                                }
                                                                              }
                                                                            ],
                                                                            "name": "NODE_0001942",
                                                                            "node_attrs": {
                                                                              "clade_membership": {
                                                                                "value": "20B"
                                                                              },
                                                                              "div": 9,
                                                                              "custom_location": {
                                                                                "confidence": {
                                                                                  "Africa": 0.003329553075297164,
                                                                                  "Asia": 0.0798502781701773,
                                                                                  "Europe": 0.3997644555267613,
                                                                                  "South America": 0.5152130318014453
                                                                                },
                                                                                "entropy": 0.9420393268191072,
                                                                                "value": "South America"
                                                                              },
                                                                              "num_date": {
                                                                                "confidence": [
                                                                                  2020.0773116868725,
                                                                                  2020.590922140742
                                                                                ],
                                                                                "value": 2020.413736098206
                                                                              },
                                                                              "subclade_membership": {
                                                                                "value": "20B"
                                                                              }
                                                                            }
                                                                          },
                                                                          {
                                                                            "branch_attrs": {
                                                                              "mutations": {}
                                                                            },
                                                                            "children": [
                                                                              {
                                                                                "branch_attrs": {
                                                                                  "mutations": {}
                                                                                },
                                                                                "children": [
                                                                                  {
                                                                                    "branch_attrs": {
                                                                                      "mutations": {
                                                                                        "nuc": [
                                                                                          "C4993T"
                                                                                        ]
                                                                                      }
                                                                                    },
                                                                                    "name": "Ecuador/30755/2020",
                                                                                    "node_attrs": {

                                                                                      "author": {
                                                                                        "author": "Alfredo Bruno Caicedo et al",
                                                                                        "value": "Alfredo Bruno Caicedo et al"
                                                                                      },
                                                                                      "clade_membership": {
                                                                                        "value": "20B"
                                                                                      },
                                                                                      "country": {
                                                                                        "value": "Ecuador"
                                                                                      },
                                                                                      "div": 10,
                                                                                      "division": {
                                                                                        "value": "Manabi"
                                                                                      },
                                                                                      "division_exposure": {
                                                                                        "value": "Manabi"
                                                                                      },
                                                                                      "gisaid_epi_isl": {
                                                                                        "value": "EPI_ISL_491948"
                                                                                      },
                                                                                      "host": {
                                                                                        "value": "Human"
                                                                                      },
                                                                                      "custom_location": {
                                                                                        "confidence": {
                                                                                          "South America": 1.0
                                                                                        },
                                                                                        "entropy": -1.000088900581841e-12,
                                                                                        "value": "South America"
                                                                                      },
                                                                                      "location": {
                                                                                        "value": "Pajan"
                                                                                      },
                                                                                      "num_date": {
                                                                                        "confidence": [
                                                                                          2020.3265027322404,
                                                                                          2020.3265027322404
                                                                                        ],
                                                                                        "value": 2020.3265027322404
                                                                                      },
                                                                                      "originating_lab": {
                                                                                        "value": "Instituto Nacional de Investigaci\u00f3n en Salud P\u00fablica - INSPI"
                                                                                      },
                                                                                      "pangolin_lineage": {
                                                                                        "value": "B.1"
                                                                                      },
                                                                                      "recency": {
                                                                                        "value": "Older"
                                                                                      },
                                                                                      "region": {
                                                                                        "value": "South America"
                                                                                      },
                                                                                      "region_exposure": {
                                                                                        "value": "South America"
                                                                                      },

                                                                                      "subclade_membership": {
                                                                                        "value": "20B"
                                                                                      },
                                                                                      "submitting_lab": {
                                                                                        "value": "INSPI - Charit\u00e9"
                                                                                      },
                                                                                      "url": "https://www.gisaid.org"
                                                                                    }
                                                                                  },
                                                                                  {
                                                                                    "branch_attrs": {
                                                                                      "labels": {
                                                                                        "aa": "S: S1261F"
                                                                                      },
                                                                                      "mutations": {
                                                                                        "S": [
                                                                                          "S1261F"
                                                                                        ],
                                                                                        "nuc": [
                                                                                          "C25344T"
                                                                                        ]
                                                                                      }
                                                                                    },
                                                                                    "name": "Chile/Santiago-LL5209/2020",
                                                                                    "node_attrs": {

                                                                                      "author": {
                                                                                        "author": "Leonardo I. Almonacid et al",
                                                                                        "value": "Leonardo I. Almonacid et al"
                                                                                      },
                                                                                      "clade_membership": {
                                                                                        "value": "20B"
                                                                                      },
                                                                                      "country": {
                                                                                        "value": "Chile"
                                                                                      },
                                                                                      "div": 10,
                                                                                      "division": {
                                                                                        "value": "Region Metropolitana de Santiago"
                                                                                      },
                                                                                      "division_exposure": {
                                                                                        "value": "Region Metropolitana de Santiago"
                                                                                      },
                                                                                      "genbank_accession": {
                                                                                        "value": "MW364965.1"
                                                                                      },
                                                                                      "gisaid_epi_isl": {
                                                                                        "value": "EPI_ISL_801575"
                                                                                      },
                                                                                      "host": {
                                                                                        "value": "Human"
                                                                                      },
                                                                                      "custom_location": {
                                                                                        "confidence": {
                                                                                          "South America": 1.0
                                                                                        },
                                                                                        "entropy": -1.000088900581841e-12,
                                                                                        "value": "South America"
                                                                                      },
                                                                                      "location": {
                                                                                        "value": "Santiago"
                                                                                      },
                                                                                      "num_date": {
                                                                                        "confidence": [
                                                                                          2020.3101092896175,
                                                                                          2020.3101092896175
                                                                                        ],
                                                                                        "value": 2020.3101092896175
                                                                                      },
                                                                                      "originating_lab": {
                                                                                        "value": "Laboratory of Molecular Virology, Pontificia Universidad Cat\u00f3lica de Chile"
                                                                                      },
                                                                                      "pangolin_lineage": {
                                                                                        "value": "B.1.1.29"
                                                                                      },
                                                                                      "recency": {
                                                                                        "value": "Older"
                                                                                      },
                                                                                      "region": {
                                                                                        "value": "South America"
                                                                                      },
                                                                                      "region_exposure": {
                                                                                        "value": "South America"
                                                                                      },

                                                                                      "subclade_membership": {
                                                                                        "value": "20B"
                                                                                      },
                                                                                      "submitting_lab": {
                                                                                        "value": "MSHS Pathogen Surveillance Program"
                                                                                      },
                                                                                      "url": "https://www.gisaid.org"
                                                                                    }
                                                                                  }
                                                                                ],
                                                                                "name": "NODE_0001953",
                                                                                "node_attrs": {
                                                                                  "clade_membership": {
                                                                                    "value": "20B"
                                                                                  },
                                                                                  "div": 9,
                                                                                  "custom_location": {
                                                                                    "confidence": {
                                                                                      "Asia": 0.0010712488890078108,
                                                                                      "Europe": 0.00861872044388692,
                                                                                      "South America": 0.9896031676507491
                                                                                    },
                                                                                    "entropy": 0.06456261376372102,
                                                                                    "value": "South America"
                                                                                  },
                                                                                  "num_date": {
                                                                                    "confidence": [
                                                                                      2020.1857643816268,
                                                                                      2020.3101092896175
                                                                                    ],
                                                                                    "value": 2020.2660678574287
                                                                                  },
                                                                                  "subclade_membership": {
                                                                                    "value": "20B"
                                                                                  }
                                                                                }
                                                                              },
                                                                              {
                                                                                "branch_attrs": {
                                                                                  "mutations": {}
                                                                                },
                                                                                "children": [
                                                                                  {
                                                                                    "branch_attrs": {
                                                                                      "labels": {
                                                                                        "aa": "ORF1a: P80S, D992Y; ORF1b: L621F, R1109H; ORF3a: G100D, V256-, N257X, *276X; ORF7a: P99L"
                                                                                      },
                                                                                      "mutations": {
                                                                                        "ORF1a": [
                                                                                          "P80S",
                                                                                          "D992Y"
                                                                                        ],
                                                                                        "ORF1b": [
                                                                                          "L621F",
                                                                                          "R1109H"
                                                                                        ],
                                                                                        "ORF3a": [
                                                                                          "G100D",
                                                                                          "V256-",
                                                                                          "N257X",
                                                                                          "*276X"
                                                                                        ],
                                                                                        "ORF7a": [
                                                                                          "P99L"
                                                                                        ],
                                                                                        "nuc": [
                                                                                          "C503T",
                                                                                          "C706T",
                                                                                          "G3239T",
                                                                                          "C15328T",
                                                                                          "G16793A",
                                                                                          "G18525T",
                                                                                          "G25644T",
                                                                                          "G25691A",
                                                                                          "G26158-",
                                                                                          "T26159-",
                                                                                          "T26160-",
                                                                                          "A26161-",
                                                                                          "C27689T",
                                                                                          "C28657T"
                                                                                        ]
                                                                                      }
                                                                                    },
                                                                                    "name": "Ecuador/EC-M-143748/2020",
                                                                                    "node_attrs": {

                                                                                      "author": {
                                                                                        "author": "Javier Tognarelli et al",
                                                                                        "value": "Javier Tognarelli et al"
                                                                                      },
                                                                                      "clade_membership": {
                                                                                        "value": "20B"
                                                                                      },
                                                                                      "country": {
                                                                                        "value": "Ecuador"
                                                                                      },
                                                                                      "div": 19,
                                                                                      "division": {
                                                                                        "value": "Manabi"
                                                                                      },
                                                                                      "division_exposure": {
                                                                                        "value": "Manabi"
                                                                                      },
                                                                                      "gisaid_epi_isl": {
                                                                                        "value": "EPI_ISL_831020"
                                                                                      },
                                                                                      "host": {
                                                                                        "value": "Human"
                                                                                      },
                                                                                      "custom_location": {
                                                                                        "confidence": {
                                                                                          "South America": 1.0
                                                                                        },
                                                                                        "entropy": -1.000088900581841e-12,
                                                                                        "value": "South America"
                                                                                      },
                                                                                      "num_date": {
                                                                                        "confidence": [
                                                                                          2020.799180327869,
                                                                                          2020.799180327869
                                                                                        ],
                                                                                        "value": 2020.799180327869
                                                                                      },
                                                                                      "originating_lab": {
                                                                                        "value": "INSPI-CRN DE INFLUENZA Y OTROS VIRUS RESPIRATORIOS"
                                                                                      },
                                                                                      "pangolin_lineage": {
                                                                                        "value": "B.1.1.29"
                                                                                      },
                                                                                      "recency": {
                                                                                        "value": "Older"
                                                                                      },
                                                                                      "region": {
                                                                                        "value": "South America"
                                                                                      },
                                                                                      "region_exposure": {
                                                                                        "value": "South America"
                                                                                      },

                                                                                      "subclade_membership": {
                                                                                        "value": "20B"
                                                                                      },
                                                                                      "submitting_lab": {
                                                                                        "value": "Instituto de Salud Publica de Chile"
                                                                                      },
                                                                                      "url": "https://www.gisaid.org"
                                                                                    }
                                                                                  },
                                                                                  {
                                                                                    "branch_attrs": {
                                                                                      "mutations": {}
                                                                                    },
                                                                                    "children": [
                                                                                      {
                                                                                        "branch_attrs": {
                                                                                          "labels": {
                                                                                            "aa": "M: H125Y; N: D402Y; ORF1b: P452S, T1162I; ORF8: H17Y"
                                                                                          },
                                                                                          "mutations": {
                                                                                            "M": [
                                                                                              "H125Y"
                                                                                            ],
                                                                                            "N": [
                                                                                              "D402Y"
                                                                                            ],
                                                                                            "ORF1b": [
                                                                                              "P452S",
                                                                                              "T1162I"
                                                                                            ],
                                                                                            "ORF8": [
                                                                                              "H17Y"
                                                                                            ],
                                                                                            "nuc": [
                                                                                              "C14724T",
                                                                                              "C14821T",
                                                                                              "C16952T",
                                                                                              "T21144C",
                                                                                              "T26076G",
                                                                                              "G26211T",
                                                                                              "C26895T",
                                                                                              "C27942T",
                                                                                              "G29477T",
                                                                                              "C29733A"
                                                                                            ]
                                                                                          }
                                                                                        },
                                                                                        "name": "Austria/CeMM1546/2020",
                                                                                        "node_attrs": {

                                                                                          "author": {
                                                                                            "author": "Lukas Endler et al",
                                                                                            "value": "Lukas Endler et al"
                                                                                          },
                                                                                          "clade_membership": {
                                                                                            "value": "20B"
                                                                                          },
                                                                                          "country": {
                                                                                            "value": "Europe"
                                                                                          },
                                                                                          "div": 19,
                                                                                          "division": {
                                                                                            "value": "Europe"
                                                                                          },
                                                                                          "division_exposure": {
                                                                                            "value": "Europe"
                                                                                          },
                                                                                          "gisaid_epi_isl": {
                                                                                            "value": "EPI_ISL_854023"
                                                                                          },
                                                                                          "host": {
                                                                                            "value": "Human"
                                                                                          },
                                                                                          "custom_location": {
                                                                                            "confidence": {
                                                                                              "Europe": 1.0
                                                                                            },
                                                                                            "entropy": -1.000088900581841e-12,
                                                                                            "value": "Europe"
                                                                                          },
                                                                                          "num_date": {
                                                                                            "confidence": [
                                                                                              2020.8265027322404,
                                                                                              2020.8265027322404
                                                                                            ],
                                                                                            "value": 2020.8265027322404
                                                                                          },
                                                                                          "originating_lab": {
                                                                                            "value": "Austrian Agency for Health and Food Safety (AGES)"
                                                                                          },
                                                                                          "pangolin_lineage": {
                                                                                            "value": "B.1.1.29"
                                                                                          },
                                                                                          "recency": {
                                                                                            "value": "Older"
                                                                                          },
                                                                                          "region": {
                                                                                            "value": "Europe"
                                                                                          },
                                                                                          "region_exposure": {
                                                                                            "value": "Europe"
                                                                                          },
                                                                                          "subclade_membership": {
                                                                                            "value": "20B"
                                                                                          },
                                                                                          "submitting_lab": {
                                                                                            "value": "Bergthaler laboratory, CeMM Research Center for Molecular Medicine of the Austrian Academy of Sciences"
                                                                                          },
                                                                                          "url": "https://www.gisaid.org"
                                                                                        }
                                                                                      },
                                                                                      {
                                                                                        "branch_attrs": {
                                                                                          "mutations": {}
                                                                                        },
                                                                                        "children": [
                                                                                          {
                                                                                            "branch_attrs": {
                                                                                              "labels": {
                                                                                                "aa": "N: D3Y; ORF1a: L4182F; ORF1b: Q813H"
                                                                                              },
                                                                                              "mutations": {
                                                                                                "N": [
                                                                                                  "D3Y"
                                                                                                ],
                                                                                                "ORF1a": [
                                                                                                  "L4182F"
                                                                                                ],
                                                                                                "ORF1b": [
                                                                                                  "Q813H"
                                                                                                ],
                                                                                                "nuc": [
                                                                                                  "C12809T",
                                                                                                  "G15906T",
                                                                                                  "G28280T"
                                                                                                ]
                                                                                              }
                                                                                            },
                                                                                            "children": [
                                                                                              {
                                                                                                "branch_attrs": {
                                                                                                  "labels": {
                                                                                                    "aa": "ORF1a: V28I, K672R; ORF3a: G174C"
                                                                                                  },
                                                                                                  "mutations": {
                                                                                                    "ORF1a": [
                                                                                                      "V28I",
                                                                                                      "K672R"
                                                                                                    ],
                                                                                                    "ORF3a": [
                                                                                                      "G174C"
                                                                                                    ],
                                                                                                    "nuc": [
                                                                                                      "G347A",
                                                                                                      "A2280G",
                                                                                                      "A6616G",
                                                                                                      "C14220T",
                                                                                                      "A20244G",
                                                                                                      "G25912T",
                                                                                                      "C29555T"
                                                                                                    ]
                                                                                                  }
                                                                                                },
                                                                                                "name": "Turkey/Ankara_GUMV_41954/2020",
                                                                                                "node_attrs": {
                                                                                                  "author": {
                                                                                                    "author": "Erdem \u015eahin et al",
                                                                                                    "value": "Erdem \u015eahin et al"
                                                                                                  },
                                                                                                  "clade_membership": {
                                                                                                    "value": "20B"
                                                                                                  },
                                                                                                  "country": {
                                                                                                    "value": "Europe"
                                                                                                  },
                                                                                                  "div": 19,
                                                                                                  "division": {
                                                                                                    "value": "Europe"
                                                                                                  },
                                                                                                  "division_exposure": {
                                                                                                    "value": "Europe"
                                                                                                  },
                                                                                                  "gisaid_epi_isl": {
                                                                                                    "value": "EPI_ISL_730620"
                                                                                                  },
                                                                                                  "host": {
                                                                                                    "value": "Human"
                                                                                                  },
                                                                                                  "custom_location": {
                                                                                                    "confidence": {
                                                                                                      "Europe": 1.0
                                                                                                    },
                                                                                                    "entropy": -1.000088900581841e-12,
                                                                                                    "value": "Europe"
                                                                                                  },
                                                                                                  "num_date": {
                                                                                                    "confidence": [
                                                                                                      2020.8073770491803,
                                                                                                      2020.8073770491803
                                                                                                    ],
                                                                                                    "value": 2020.8073770491803
                                                                                                  },
                                                                                                  "originating_lab": {
                                                                                                    "value": "Gazi University Faculty of Medicine, Medical Virology Laboratory"
                                                                                                  },
                                                                                                  "pangolin_lineage": {
                                                                                                    "value": "B.1.1.274"
                                                                                                  },
                                                                                                  "recency": {
                                                                                                    "value": "Older"
                                                                                                  },
                                                                                                  "region": {
                                                                                                    "value": "Europe"
                                                                                                  },
                                                                                                  "region_exposure": {
                                                                                                    "value": "Europe"
                                                                                                  },
                                                                                                  "subclade_membership": {
                                                                                                    "value": "20B"
                                                                                                  },
                                                                                                  "submitting_lab": {
                                                                                                    "value": "Gazi University Faculty of Medicine, Medical Virology Laboratory"
                                                                                                  },
                                                                                                  "url": "https://www.gisaid.org"
                                                                                                }
                                                                                              },
                                                                                              {
                                                                                                "branch_attrs": {
                                                                                                  "labels": {
                                                                                                    "aa": "ORF1a: H1160Y, E3533D; ORF1b: T573I; S: V143X, Y144X, *1274X"
                                                                                                  },
                                                                                                  "mutations": {
                                                                                                    "ORF1a": [
                                                                                                      "H1160Y",
                                                                                                      "E3533D"
                                                                                                    ],
                                                                                                    "ORF1b": [
                                                                                                      "T573I"
                                                                                                    ],
                                                                                                    "S": [
                                                                                                      "V143X",
                                                                                                      "Y144X",
                                                                                                      "*1274X"
                                                                                                    ],
                                                                                                    "nuc": [
                                                                                                      "A3625G",
                                                                                                      "C3743T",
                                                                                                      "A10864C",
                                                                                                      "C15185T",
                                                                                                      "T21990-",
                                                                                                      "T21991-",
                                                                                                      "T21992-",
                                                                                                      "C22498T"
                                                                                                    ]
                                                                                                  }
                                                                                                },
                                                                                                "name": "Turkey/38-Ankara-GUMV-50786/2020",
                                                                                                "node_attrs": {
                                                                                                  "author": {
                                                                                                    "author": "Erdem \u015eahin et al",
                                                                                                    "value": "Erdem \u015eahin et al"
                                                                                                  },
                                                                                                  "clade_membership": {
                                                                                                    "value": "20B"
                                                                                                  },
                                                                                                  "country": {
                                                                                                    "value": "Europe"
                                                                                                  },
                                                                                                  "div": 17,
                                                                                                  "division": {
                                                                                                    "value": "Europe"
                                                                                                  },
                                                                                                  "division_exposure": {
                                                                                                    "value": "Europe"
                                                                                                  },
                                                                                                  "gisaid_epi_isl": {
                                                                                                    "value": "EPI_ISL_984740"
                                                                                                  },
                                                                                                  "host": {
                                                                                                    "value": "Human"
                                                                                                  },
                                                                                                  "custom_location": {
                                                                                                    "confidence": {
                                                                                                      "Europe": 1.0
                                                                                                    },
                                                                                                    "entropy": -1.000088900581841e-12,
                                                                                                    "value": "Europe"
                                                                                                  },
                                                                                                  "num_date": {
                                                                                                    "confidence": [
                                                                                                      2020.886612021858,
                                                                                                      2020.886612021858
                                                                                                    ],
                                                                                                    "value": 2020.886612021858
                                                                                                  },
                                                                                                  "originating_lab": {
                                                                                                    "value": "Gazi University Faculty of Medicine, Medical Virology Laboratory"
                                                                                                  },
                                                                                                  "pangolin_lineage": {
                                                                                                    "value": "B.1.1.105"
                                                                                                  },
                                                                                                  "recency": {
                                                                                                    "value": "One month ago"
                                                                                                  },
                                                                                                  "region": {
                                                                                                    "value": "Europe"
                                                                                                  },
                                                                                                  "region_exposure": {
                                                                                                    "value": "Europe"
                                                                                                  },
                                                                                                  "subclade_membership": {
                                                                                                    "value": "20B"
                                                                                                  },
                                                                                                  "submitting_lab": {
                                                                                                    "value": "Gazi University Faculty of Medicine, Medical Virology Laboratory"
                                                                                                  },
                                                                                                  "url": "https://www.gisaid.org"
                                                                                                }
                                                                                              }
                                                                                            ],
                                                                                            "name": "NODE_0003049",
                                                                                            "node_attrs": {
                                                                                              "clade_membership": {
                                                                                                "value": "20B"
                                                                                              },
                                                                                              "div": 12,
                                                                                              "custom_location": {
                                                                                                "confidence": {
                                                                                                  "Africa": 0.0015669076745501733,
                                                                                                  "Asia": 0.005478561764130984,
                                                                                                  "Europe": 0.9696437521925931,
                                                                                                  "South America": 0.022531153823403302
                                                                                                },
                                                                                                "entropy": 0.16003827487370226,
                                                                                                "value": "Europe"
                                                                                              },
                                                                                              "num_date": {
                                                                                                "confidence": [
                                                                                                  2020.356044397033,
                                                                                                  2020.6445505488514
                                                                                                ],
                                                                                                "value": 2020.5606440735157
                                                                                              },
                                                                                              "subclade_membership": {
                                                                                                "value": "20B"
                                                                                              }
                                                                                            }
                                                                                          },
                                                                                          {
                                                                                            "branch_attrs": {
                                                                                              "mutations": {}
                                                                                            },
                                                                                            "children": [
                                                                                              {
                                                                                                "branch_attrs": {
                                                                                                  "mutations": {}
                                                                                                },
                                                                                                "children": [
                                                                                                  {
                                                                                                    "branch_attrs": {
                                                                                                      "mutations": {}
                                                                                                    },
                                                                                                    "name": "Ecuador/23055/2020",
                                                                                                    "node_attrs": {

                                                                                                      "author": {
                                                                                                        "author": "Alfredo Bruno Caicedo et al",
                                                                                                        "value": "Alfredo Bruno Caicedo et al"
                                                                                                      },
                                                                                                      "clade_membership": {
                                                                                                        "value": "20B"
                                                                                                      },
                                                                                                      "country": {
                                                                                                        "value": "Ecuador"
                                                                                                      },
                                                                                                      "div": 9,
                                                                                                      "division": {
                                                                                                        "value": "Manabi"
                                                                                                      },
                                                                                                      "division_exposure": {
                                                                                                        "value": "Manabi"
                                                                                                      },
                                                                                                      "gisaid_epi_isl": {
                                                                                                        "value": "EPI_ISL_491945"
                                                                                                      },
                                                                                                      "host": {
                                                                                                        "value": "Human"
                                                                                                      },
                                                                                                      "custom_location": {
                                                                                                        "confidence": {
                                                                                                          "South America": 0.9999999999999999
                                                                                                        },
                                                                                                        "entropy": -9.99866855976916e-13,
                                                                                                        "value": "South America"
                                                                                                      },
                                                                                                      "location": {
                                                                                                        "value": "Puerto Lopez"
                                                                                                      },
                                                                                                      "num_date": {
                                                                                                        "confidence": [
                                                                                                          2020.3073770491803,
                                                                                                          2020.3073770491803
                                                                                                        ],
                                                                                                        "value": 2020.3073770491803
                                                                                                      },
                                                                                                      "originating_lab": {
                                                                                                        "value": "Instituto Nacional de Investigaci\u00f3n en Salud P\u00fablica - INSPI"
                                                                                                      },
                                                                                                      "pangolin_lineage": {
                                                                                                        "value": "B.1.1.29"
                                                                                                      },
                                                                                                      "recency": {
                                                                                                        "value": "Older"
                                                                                                      },
                                                                                                      "region": {
                                                                                                        "value": "South America"
                                                                                                      },
                                                                                                      "region_exposure": {
                                                                                                        "value": "South America"
                                                                                                      },

                                                                                                      "subclade_membership": {
                                                                                                        "value": "20B"
                                                                                                      },
                                                                                                      "submitting_lab": {
                                                                                                        "value": "INSPI - Charit\u00e9"
                                                                                                      },
                                                                                                      "url": "https://www.gisaid.org"
                                                                                                    }
                                                                                                  },
                                                                                                  {
                                                                                                    "branch_attrs": {
                                                                                                      "mutations": {}
                                                                                                    },
                                                                                                    "name": "Ecuador/23890/2020",
                                                                                                    "node_attrs": {

                                                                                                      "author": {
                                                                                                        "author": "Alfredo Bruno Caicedo et al",
                                                                                                        "value": "Alfredo Bruno Caicedo et al"
                                                                                                      },
                                                                                                      "clade_membership": {
                                                                                                        "value": "20B"
                                                                                                      },
                                                                                                      "country": {
                                                                                                        "value": "Ecuador"
                                                                                                      },
                                                                                                      "div": 9,
                                                                                                      "division": {
                                                                                                        "value": "Daule"
                                                                                                      },
                                                                                                      "division_exposure": {
                                                                                                        "value": "Daule"
                                                                                                      },
                                                                                                      "gisaid_epi_isl": {
                                                                                                        "value": "EPI_ISL_491944"
                                                                                                      },
                                                                                                      "host": {
                                                                                                        "value": "Human"
                                                                                                      },
                                                                                                      "custom_location": {
                                                                                                        "confidence": {
                                                                                                          "South America": 0.9999999999999999
                                                                                                        },
                                                                                                        "entropy": -9.99866855976916e-13,
                                                                                                        "value": "South America"
                                                                                                      },
                                                                                                      "num_date": {
                                                                                                        "confidence": [
                                                                                                          2020.3155737704917,
                                                                                                          2020.3155737704917
                                                                                                        ],
                                                                                                        "value": 2020.3155737704917
                                                                                                      },
                                                                                                      "originating_lab": {
                                                                                                        "value": "Instituto Nacional de Investigaci\u00f3n en Salud P\u00fablica - INSPI"
                                                                                                      },
                                                                                                      "pangolin_lineage": {
                                                                                                        "value": "B.1.1.29"
                                                                                                      },
                                                                                                      "recency": {
                                                                                                        "value": "Older"
                                                                                                      },
                                                                                                      "region": {
                                                                                                        "value": "South America"
                                                                                                      },
                                                                                                      "region_exposure": {
                                                                                                        "value": "South America"
                                                                                                      },

                                                                                                      "subclade_membership": {
                                                                                                        "value": "20B"
                                                                                                      },
                                                                                                      "submitting_lab": {
                                                                                                        "value": "INSPI - Charit\u00e9"
                                                                                                      },
                                                                                                      "url": "https://www.gisaid.org"
                                                                                                    }
                                                                                                  }
                                                                                                ],
                                                                                                "name": "NODE_0001962",
                                                                                                "node_attrs": {
                                                                                                  "clade_membership": {
                                                                                                    "value": "20B"
                                                                                                  },
                                                                                                  "div": 9,
                                                                                                  "custom_location": {
                                                                                                    "confidence": {
                                                                                                      "Africa": 0.0015516688481595569,
                                                                                                      "Asia": 0.00359056958764942,
                                                                                                      "Europe": 0.056745025177545254,
                                                                                                      "South America": 0.9368339041245773
                                                                                                    },
                                                                                                    "entropy": 0.2637009032034852,
                                                                                                    "value": "South America"
                                                                                                  },
                                                                                                  "num_date": {
                                                                                                    "confidence": [
                                                                                                      2020.2879680212748,
                                                                                                      2020.3073770491803
                                                                                                    ],
                                                                                                    "value": 2020.3073770491803
                                                                                                  },
                                                                                                  "subclade_membership": {
                                                                                                    "value": "20B"
                                                                                                  }
                                                                                                }
                                                                                              },
                                                                                              {
                                                                                                "branch_attrs": {
                                                                                                  "mutations": {}
                                                                                                },
                                                                                                "children": [
                                                                                                  {
                                                                                                    "branch_attrs": {
                                                                                                      "mutations": {}
                                                                                                    },
                                                                                                    "children": [
                                                                                                      {
                                                                                                        "branch_attrs": {
                                                                                                          "mutations": {}
                                                                                                        },
                                                                                                        "name": "Spain/IB-IBV-005617/2020",
                                                                                                        "node_attrs": {

                                                                                                          "author": {
                                                                                                            "author": "Andrea Vergara et al",
                                                                                                            "value": "Andrea Vergara et al"
                                                                                                          },
                                                                                                          "clade_membership": {
                                                                                                            "value": "20B"
                                                                                                          },
                                                                                                          "country": {
                                                                                                            "value": "Europe"
                                                                                                          },
                                                                                                          "div": 9,
                                                                                                          "division": {
                                                                                                            "value": "Europe"
                                                                                                          },
                                                                                                          "division_exposure": {
                                                                                                            "value": "Europe"
                                                                                                          },
                                                                                                          "gisaid_epi_isl": {
                                                                                                            "value": "EPI_ISL_508677"
                                                                                                          },
                                                                                                          "host": {
                                                                                                            "value": "Human"
                                                                                                          },
                                                                                                          "custom_location": {
                                                                                                            "confidence": {
                                                                                                              "Europe": 1.0
                                                                                                            },
                                                                                                            "entropy": -1.000088900581841e-12,
                                                                                                            "value": "Europe"
                                                                                                          },
                                                                                                          "num_date": {
                                                                                                            "confidence": [
                                                                                                              2020.3210382513662,
                                                                                                              2020.3210382513662
                                                                                                            ],
                                                                                                            "value": 2020.3210382513662
                                                                                                          },
                                                                                                          "originating_lab": {
                                                                                                            "value": "Departamento de Microbiolog\u00eda, CDB, Hospital Cl\u00ednic, Barcelona"
                                                                                                          },
                                                                                                          "pangolin_lineage": {
                                                                                                            "value": "B.1"
                                                                                                          },
                                                                                                          "recency": {
                                                                                                            "value": "Older"
                                                                                                          },
                                                                                                          "region": {
                                                                                                            "value": "Europe"
                                                                                                          },
                                                                                                          "region_exposure": {
                                                                                                            "value": "Europe"
                                                                                                          },

                                                                                                          "subclade_membership": {
                                                                                                            "value": "20B"
                                                                                                          },
                                                                                                          "submitting_lab": {
                                                                                                            "value": "SeqCOVID-SPAIN consortium/IBV(CSIC)"
                                                                                                          },
                                                                                                          "url": "https://www.gisaid.org"
                                                                                                        }
                                                                                                      },
                                                                                                      {
                                                                                                        "branch_attrs": {
                                                                                                          "mutations": {}
                                                                                                        },
                                                                                                        "name": "Madagascar/VIRO-5815/2020",
                                                                                                        "node_attrs": {

                                                                                                          "author": {
                                                                                                            "author": "Christian Ranaivoson et al",
                                                                                                            "value": "Christian Ranaivoson et al"
                                                                                                          },
                                                                                                          "clade_membership": {
                                                                                                            "value": "20B"
                                                                                                          },
                                                                                                          "country": {
                                                                                                            "value": "Africa"
                                                                                                          },
                                                                                                          "div": 9,
                                                                                                          "division": {
                                                                                                            "value": "Africa"
                                                                                                          },
                                                                                                          "division_exposure": {
                                                                                                            "value": "Africa"
                                                                                                          },
                                                                                                          "gisaid_epi_isl": {
                                                                                                            "value": "EPI_ISL_625456"
                                                                                                          },
                                                                                                          "host": {
                                                                                                            "value": "Human"
                                                                                                          },
                                                                                                          "custom_location": {
                                                                                                            "confidence": {
                                                                                                              "Africa": 1.0
                                                                                                            },
                                                                                                            "entropy": -1.000088900581841e-12,
                                                                                                            "value": "Africa"
                                                                                                          },
                                                                                                          "num_date": {
                                                                                                            "confidence": [
                                                                                                              2020.3401639344263,
                                                                                                              2020.3401639344263
                                                                                                            ],
                                                                                                            "value": 2020.3401639344263
                                                                                                          },
                                                                                                          "originating_lab": {
                                                                                                            "value": "Virology Unit, Institut Pasteur de Madagascar"
                                                                                                          },
                                                                                                          "pangolin_lineage": {
                                                                                                            "value": "B.1.1.29"
                                                                                                          },
                                                                                                          "recency": {
                                                                                                            "value": "Older"
                                                                                                          },
                                                                                                          "region": {
                                                                                                            "value": "Africa"
                                                                                                          },
                                                                                                          "region_exposure": {
                                                                                                            "value": "Africa"
                                                                                                          },

                                                                                                          "subclade_membership": {
                                                                                                            "value": "20B"
                                                                                                          },
                                                                                                          "submitting_lab": {
                                                                                                            "value": "Virology Unit, Institut Pasteur de Madagascar"
                                                                                                          },
                                                                                                          "url": "https://www.gisaid.org"
                                                                                                        }
                                                                                                      }
                                                                                                    ],
                                                                                                    "name": "NODE_0001966",
                                                                                                    "node_attrs": {
                                                                                                      "clade_membership": {
                                                                                                        "value": "20B"
                                                                                                      },
                                                                                                      "div": 9,
                                                                                                      "custom_location": {
                                                                                                        "confidence": {
                                                                                                          "Africa": 0.13236951414398912,
                                                                                                          "Asia": 0.012403393671503886,
                                                                                                          "Europe": 0.8257023248229431,
                                                                                                          "South America": 0.028313106360609477
                                                                                                        },
                                                                                                        "entropy": 0.5900253872431606,
                                                                                                        "value": "Europe"
                                                                                                      },
                                                                                                      "num_date": {
                                                                                                        "confidence": [
                                                                                                          2020.300555923543,
                                                                                                          2020.3210382513662
                                                                                                        ],
                                                                                                        "value": 2020.3210382513662
                                                                                                      },
                                                                                                      "subclade_membership": {
                                                                                                        "value": "20B"
                                                                                                      }
                                                                                                    }
                                                                                                  },
                                                                                                  {
                                                                                                    "branch_attrs": {
                                                                                                      "mutations": {}
                                                                                                    },
                                                                                                    "children": [
                                                                                                      {
                                                                                                        "branch_attrs": {
                                                                                                          "labels": {
                                                                                                            "aa": "N: V72I, P199S"
                                                                                                          },
                                                                                                          "mutations": {
                                                                                                            "N": [
                                                                                                              "V72I",
                                                                                                              "P199S"
                                                                                                            ],
                                                                                                            "nuc": [
                                                                                                              "G9130T",
                                                                                                              "T27319C",
                                                                                                              "G28487A",
                                                                                                              "C28868T"
                                                                                                            ]
                                                                                                          }
                                                                                                        },
                                                                                                        "children": [
                                                                                                          {
                                                                                                            "branch_attrs": {
                                                                                                              "mutations": {
                                                                                                                "nuc": [
                                                                                                                  "G3901A",
                                                                                                                  "C16887T"
                                                                                                                ]
                                                                                                              }
                                                                                                            },
                                                                                                            "name": "Finland/18ES16AE7/2020",
                                                                                                            "node_attrs": {

                                                                                                              "author": {
                                                                                                                "author": "Teemu Smura et al",
                                                                                                                "value": "Teemu Smura et al B"
                                                                                                              },
                                                                                                              "clade_membership": {
                                                                                                                "value": "20B"
                                                                                                              },
                                                                                                              "country": {
                                                                                                                "value": "Europe"
                                                                                                              },
                                                                                                              "div": 15,
                                                                                                              "division": {
                                                                                                                "value": "Europe"
                                                                                                              },
                                                                                                              "division_exposure": {
                                                                                                                "value": "Europe"
                                                                                                              },
                                                                                                              "gisaid_epi_isl": {
                                                                                                                "value": "EPI_ISL_756282"
                                                                                                              },
                                                                                                              "host": {
                                                                                                                "value": "Human"
                                                                                                              },
                                                                                                              "custom_location": {
                                                                                                                "confidence": {
                                                                                                                  "Europe": 1.0
                                                                                                                },
                                                                                                                "entropy": -1.000088900581841e-12,
                                                                                                                "value": "Europe"
                                                                                                              },
                                                                                                              "num_date": {
                                                                                                                "confidence": [
                                                                                                                  2020.629781420765,
                                                                                                                  2020.629781420765
                                                                                                                ],
                                                                                                                "value": 2020.629781420765
                                                                                                              },
                                                                                                              "originating_lab": {
                                                                                                                "value": "Department of Virology and Immunology, University of Helsinki and Helsinki University Hospital, Huslab Finland"
                                                                                                              },
                                                                                                              "pangolin_lineage": {
                                                                                                                "value": "B.1.1.39"
                                                                                                              },
                                                                                                              "recency": {
                                                                                                                "value": "Older"
                                                                                                              },
                                                                                                              "region": {
                                                                                                                "value": "Europe"
                                                                                                              },
                                                                                                              "region_exposure": {
                                                                                                                "value": "Europe"
                                                                                                              },

                                                                                                              "subclade_membership": {
                                                                                                                "value": "20B"
                                                                                                              },
                                                                                                              "submitting_lab": {
                                                                                                                "value": "Department of Virology, Faculty of Medicine, University of Helsinki, Helsinki, Finland"
                                                                                                              },
                                                                                                              "url": "https://www.gisaid.org"
                                                                                                            }
                                                                                                          },
                                                                                                          {
                                                                                                            "branch_attrs": {
                                                                                                              "mutations": {}
                                                                                                            },
                                                                                                            "children": [
                                                                                                              {
                                                                                                                "branch_attrs": {
                                                                                                                  "labels": {
                                                                                                                    "aa": "N: Q389H; ORF1a: F3604X; ORF3a: G196X, *276X; S: S810L"
                                                                                                                  },
                                                                                                                  "mutations": {
                                                                                                                    "N": [
                                                                                                                      "Q389H"
                                                                                                                    ],
                                                                                                                    "ORF1a": [
                                                                                                                      "F3604X"
                                                                                                                    ],
                                                                                                                    "ORF3a": [
                                                                                                                      "G196X",
                                                                                                                      "*276X"
                                                                                                                    ],
                                                                                                                    "S": [
                                                                                                                      "S810L"
                                                                                                                    ],
                                                                                                                    "nuc": [
                                                                                                                      "A4952C",
                                                                                                                      "T11075-",
                                                                                                                      "C21595T",
                                                                                                                      "T21632C",
                                                                                                                      "C23991T",
                                                                                                                      "A25980-",
                                                                                                                      "G29440T"
                                                                                                                    ]
                                                                                                                  }
                                                                                                                },
                                                                                                                "name": "NorthMacedonia/ZMC-40813/2020",
                                                                                                                "node_attrs": {

                                                                                                                  "author": {
                                                                                                                    "author": "Kungulovski G. et al. et al",
                                                                                                                    "value": "Kungulovski G. et al. et al"
                                                                                                                  },
                                                                                                                  "clade_membership": {
                                                                                                                    "value": "20B"
                                                                                                                  },
                                                                                                                  "country": {
                                                                                                                    "value": "Europe"
                                                                                                                  },
                                                                                                                  "div": 18,
                                                                                                                  "division": {
                                                                                                                    "value": "Europe"
                                                                                                                  },
                                                                                                                  "division_exposure": {
                                                                                                                    "value": "Europe"
                                                                                                                  },
                                                                                                                  "gisaid_epi_isl": {
                                                                                                                    "value": "EPI_ISL_1096340"
                                                                                                                  },
                                                                                                                  "host": {
                                                                                                                    "value": "Human"
                                                                                                                  },
                                                                                                                  "custom_location": {
                                                                                                                    "confidence": {
                                                                                                                      "Europe": 1.0
                                                                                                                    },
                                                                                                                    "entropy": -1.000088900581841e-12,
                                                                                                                    "value": "Europe"
                                                                                                                  },
                                                                                                                  "num_date": {
                                                                                                                    "confidence": [
                                                                                                                      2020.9303278688524,
                                                                                                                      2020.9303278688524
                                                                                                                    ],
                                                                                                                    "value": 2020.9303278688524
                                                                                                                  },
                                                                                                                  "originating_lab": {
                                                                                                                    "value": "Laboratory of Genetics and Personalized Medicine, Zan Mitrev Clinic"
                                                                                                                  },
                                                                                                                  "pangolin_lineage": {
                                                                                                                    "value": "B.1.1.39"
                                                                                                                  },
                                                                                                                  "recency": {
                                                                                                                    "value": "3-7 days ago"
                                                                                                                  },
                                                                                                                  "region": {
                                                                                                                    "value": "Europe"
                                                                                                                  },
                                                                                                                  "region_exposure": {
                                                                                                                    "value": "Europe"
                                                                                                                  },

                                                                                                                  "subclade_membership": {
                                                                                                                    "value": "20B"
                                                                                                                  },
                                                                                                                  "submitting_lab": {
                                                                                                                    "value": "Laboratory of Genetics and Personalized Medicine, Zan Mitrev Clinic"
                                                                                                                  },
                                                                                                                  "url": "https://www.gisaid.org"
                                                                                                                }
                                                                                                              },
                                                                                                              {
                                                                                                                "branch_attrs": {
                                                                                                                  "labels": {
                                                                                                                    "aa": "ORF1a: L397F; S: L176I"
                                                                                                                  },
                                                                                                                  "mutations": {
                                                                                                                    "ORF1a": [
                                                                                                                      "L397F"
                                                                                                                    ],
                                                                                                                    "S": [
                                                                                                                      "L176I"
                                                                                                                    ],
                                                                                                                    "nuc": [
                                                                                                                      "C683T",
                                                                                                                      "C1454T",
                                                                                                                      "T7075C",
                                                                                                                      "C7420T",
                                                                                                                      "C22088A"
                                                                                                                    ]
                                                                                                                  }
                                                                                                                },
                                                                                                                "name": "Kosovo/ChVir23116/2020",
                                                                                                                "node_attrs": {
                                                                                                                  "author": {
                                                                                                                    "author": "Victor M Corman et al",
                                                                                                                    "value": "Victor M Corman et al A"
                                                                                                                  },
                                                                                                                  "clade_membership": {
                                                                                                                    "value": "20B"
                                                                                                                  },
                                                                                                                  "country": {
                                                                                                                    "value": "Europe"
                                                                                                                  },
                                                                                                                  "div": 18,
                                                                                                                  "division": {
                                                                                                                    "value": "Europe"
                                                                                                                  },
                                                                                                                  "division_exposure": {
                                                                                                                    "value": "Europe"
                                                                                                                  },
                                                                                                                  "gisaid_epi_isl": {
                                                                                                                    "value": "EPI_ISL_1027641"
                                                                                                                  },
                                                                                                                  "host": {
                                                                                                                    "value": "Human"
                                                                                                                  },
                                                                                                                  "custom_location": {
                                                                                                                    "confidence": {
                                                                                                                      "Europe": 1.0
                                                                                                                    },
                                                                                                                    "entropy": -1.000088900581841e-12,
                                                                                                                    "value": "Europe"
                                                                                                                  },
                                                                                                                  "num_date": {
                                                                                                                    "confidence": [
                                                                                                                      2020.9986338797814,
                                                                                                                      2020.9986338797814
                                                                                                                    ],
                                                                                                                    "value": 2020.9986338797814
                                                                                                                  },
                                                                                                                  "originating_lab": {
                                                                                                                    "value": "Department of Microbiology, National Institute for Public Health of Kosova"
                                                                                                                  },
                                                                                                                  "pangolin_lineage": {
                                                                                                                    "value": "B.1.1.39"
                                                                                                                  },
                                                                                                                  "recency": {
                                                                                                                    "value": "One month ago"
                                                                                                                  },
                                                                                                                  "region": {
                                                                                                                    "value": "Europe"
                                                                                                                  },
                                                                                                                  "region_exposure": {
                                                                                                                    "value": "Europe"
                                                                                                                  },
                                                                                                                  "subclade_membership": {
                                                                                                                    "value": "20B"
                                                                                                                  },
                                                                                                                  "submitting_lab": {
                                                                                                                    "value": "Charit\u00e9 Universit\u00e4tsmedizin Berlin, Institut f\u00fcr Virologie"
                                                                                                                  },
                                                                                                                  "url": "https://www.gisaid.org"
                                                                                                                }
                                                                                                              }
                                                                                                            ],
                                                                                                            "name": "NODE_0001974",
                                                                                                            "node_attrs": {
                                                                                                              "clade_membership": {
                                                                                                                "value": "20B"
                                                                                                              },
                                                                                                              "div": 13,
                                                                                                              "custom_location": {
                                                                                                                "confidence": {
                                                                                                                  "Asia": 0.003346016047275073,
                                                                                                                  "Europe": 0.9931803901523473,
                                                                                                                  "South America": 0.0021520992384206567
                                                                                                                },
                                                                                                                "entropy": 0.04887651210583607,
                                                                                                                "value": "Europe"
                                                                                                              },
                                                                                                              "num_date": {
                                                                                                                "confidence": [
                                                                                                                  2020.5370455322957,
                                                                                                                  2020.9261848219933
                                                                                                                ],
                                                                                                                "value": 2020.6052229368454
                                                                                                              },
                                                                                                              "subclade_membership": {
                                                                                                                "value": "20B"
                                                                                                              }
                                                                                                            }
                                                                                                          }
                                                                                                        ],
                                                                                                        "name": "NODE_0003053",
                                                                                                        "node_attrs": {
                                                                                                          "clade_membership": {
                                                                                                            "value": "20B"
                                                                                                          },
                                                                                                          "div": 13,
                                                                                                          "custom_location": {
                                                                                                            "confidence": {
                                                                                                              "Africa": 0.0015466204966357385,
                                                                                                              "Asia": 0.004554255242723487,
                                                                                                              "Europe": 0.9894212728776433,
                                                                                                              "South America": 0.0039896829820286325
                                                                                                            },
                                                                                                            "entropy": 0.07110268418679783,
                                                                                                            "value": "Europe"
                                                                                                          },
                                                                                                          "num_date": {
                                                                                                            "confidence": [
                                                                                                              2020.5026658995268,
                                                                                                              2020.6191956208204
                                                                                                            ],
                                                                                                            "value": 2020.5777789859233
                                                                                                          },
                                                                                                          "subclade_membership": {
                                                                                                            "value": "20B"
                                                                                                          }
                                                                                                        }
                                                                                                      },
                                                                                                      {
                                                                                                        "branch_attrs": {
                                                                                                          "mutations": {}
                                                                                                        },
                                                                                                        "children": [
                                                                                                          {
                                                                                                            "branch_attrs": {
                                                                                                              "labels": {
                                                                                                                "aa": "ORF1b: G2662V"
                                                                                                              },
                                                                                                              "mutations": {
                                                                                                                "ORF1b": [
                                                                                                                  "G2662V"
                                                                                                                ],
                                                                                                                "nuc": [
                                                                                                                  "C12733A",
                                                                                                                  "G21452T",
                                                                                                                  "C21658T",
                                                                                                                  "C22858T"
                                                                                                                ]
                                                                                                              }
                                                                                                            },
                                                                                                            "name": "Ukraine/Kharkiv-882/2020",
                                                                                                            "node_attrs": {

                                                                                                              "author": {
                                                                                                                "author": "Alla Mironenko et al",
                                                                                                                "value": "Alla Mironenko et al"
                                                                                                              },
                                                                                                              "clade_membership": {
                                                                                                                "value": "20B"
                                                                                                              },
                                                                                                              "country": {
                                                                                                                "value": "Europe"
                                                                                                              },
                                                                                                              "div": 13,
                                                                                                              "division": {
                                                                                                                "value": "Europe"
                                                                                                              },
                                                                                                              "division_exposure": {
                                                                                                                "value": "Europe"
                                                                                                              },
                                                                                                              "gisaid_epi_isl": {
                                                                                                                "value": "EPI_ISL_582512"
                                                                                                              },
                                                                                                              "host": {
                                                                                                                "value": "Human"
                                                                                                              },
                                                                                                              "custom_location": {
                                                                                                                "confidence": {
                                                                                                                  "Europe": 1.0
                                                                                                                },
                                                                                                                "entropy": -1.000088900581841e-12,
                                                                                                                "value": "Europe"
                                                                                                              },
                                                                                                              "num_date": {
                                                                                                                "confidence": [
                                                                                                                  2020.5997267759562,
                                                                                                                  2020.5997267759562
                                                                                                                ],
                                                                                                                "value": 2020.5997267759562
                                                                                                              },
                                                                                                              "originating_lab": {
                                                                                                                "value": "Department of Respiratory and other Viral Infections of L.V.Gromashevsky Institute of Epidemiology & Infectious Diseases NAMS of Ukrain\u0435"
                                                                                                              },
                                                                                                              "pangolin_lineage": {
                                                                                                                "value": "B.1.1.29"
                                                                                                              },
                                                                                                              "recency": {
                                                                                                                "value": "Older"
                                                                                                              },
                                                                                                              "region": {
                                                                                                                "value": "Europe"
                                                                                                              },
                                                                                                              "region_exposure": {
                                                                                                                "value": "Europe"
                                                                                                              },

                                                                                                              "subclade_membership": {
                                                                                                                "value": "20B"
                                                                                                              },
                                                                                                              "submitting_lab": {
                                                                                                                "value": "Department of Respiratory and other Viral Infections of L.V.Gromashevsky Institute of Epidemiology & Infectious Diseases NAMS of Ukrain\u0435, JSC \"Farmak\""
                                                                                                              },
                                                                                                              "url": "https://www.gisaid.org"
                                                                                                            }
                                                                                                          },
                                                                                                          {
                                                                                                            "branch_attrs": {
                                                                                                              "mutations": {}
                                                                                                            },
                                                                                                            "children": [
                                                                                                              {
                                                                                                                "branch_attrs": {
                                                                                                                  "labels": {
                                                                                                                    "aa": "ORF1b: D1848Y; ORF8: W45S, E110*; S: I1210T"
                                                                                                                  },
                                                                                                                  "mutations": {
                                                                                                                    "ORF1b": [
                                                                                                                      "D1848Y"
                                                                                                                    ],
                                                                                                                    "ORF8": [
                                                                                                                      "W45S",
                                                                                                                      "E110*"
                                                                                                                    ],
                                                                                                                    "S": [
                                                                                                                      "I1210T"
                                                                                                                    ],
                                                                                                                    "nuc": [
                                                                                                                      "G19009T",
                                                                                                                      "T25191C",
                                                                                                                      "C25366T",
                                                                                                                      "C25836T",
                                                                                                                      "A25980G",
                                                                                                                      "G28027C",
                                                                                                                      "G28221T",
                                                                                                                      "A29756-",
                                                                                                                      "G29757-",
                                                                                                                      "T29758-",
                                                                                                                      "G29759-",
                                                                                                                      "T29760-",
                                                                                                                      "A29761-",
                                                                                                                      "C29762-"
                                                                                                                    ]
                                                                                                                  }
                                                                                                                },
                                                                                                                "name": "Sweden/21-50157/2020",
                                                                                                                "node_attrs": {

                                                                                                                  "author": {
                                                                                                                    "author": "Anna-Malin Linde et al",
                                                                                                                    "value": "Anna-Malin Linde et al"
                                                                                                                  },
                                                                                                                  "clade_membership": {
                                                                                                                    "value": "20B"
                                                                                                                  },
                                                                                                                  "country": {
                                                                                                                    "value": "Europe"
                                                                                                                  },
                                                                                                                  "div": 16,
                                                                                                                  "division": {
                                                                                                                    "value": "Europe"
                                                                                                                  },
                                                                                                                  "division_exposure": {
                                                                                                                    "value": "Europe"
                                                                                                                  },
                                                                                                                  "gisaid_epi_isl": {
                                                                                                                    "value": "EPI_ISL_913278"
                                                                                                                  },
                                                                                                                  "host": {
                                                                                                                    "value": "Human"
                                                                                                                  },
                                                                                                                  "custom_location": {
                                                                                                                    "confidence": {
                                                                                                                      "Europe": 1.0
                                                                                                                    },
                                                                                                                    "entropy": -1.000088900581841e-12,
                                                                                                                    "value": "Europe"
                                                                                                                  },
                                                                                                                  "num_date": {
                                                                                                                    "confidence": [
                                                                                                                      2020.9002732240438,
                                                                                                                      2020.9002732240438
                                                                                                                    ],
                                                                                                                    "value": 2020.9002732240438
                                                                                                                  },
                                                                                                                  "originating_lab": {
                                                                                                                    "value": "Klinisk mikrobiologi"
                                                                                                                  },
                                                                                                                  "pangolin_lineage": {
                                                                                                                    "value": "B.1.1.29"
                                                                                                                  },
                                                                                                                  "recency": {
                                                                                                                    "value": "Older"
                                                                                                                  },
                                                                                                                  "region": {
                                                                                                                    "value": "Europe"
                                                                                                                  },
                                                                                                                  "region_exposure": {
                                                                                                                    "value": "Europe"
                                                                                                                  },

                                                                                                                  "subclade_membership": {
                                                                                                                    "value": "20B"
                                                                                                                  },
                                                                                                                  "submitting_lab": {
                                                                                                                    "value": "The Public Health Agency of Sweden"
                                                                                                                  },
                                                                                                                  "url": "https://www.gisaid.org"
                                                                                                                }
                                                                                                              },
                                                                                                              {
                                                                                                                "branch_attrs": {
                                                                                                                  "mutations": {}
                                                                                                                },
                                                                                                                "children": [
                                                                                                                  {
                                                                                                                    "branch_attrs": {
                                                                                                                      "mutations": {
                                                                                                                        "nuc": [
                                                                                                                          "C10456T",
                                                                                                                          "C19017T",
                                                                                                                          "G29736T"
                                                                                                                        ]
                                                                                                                      }
                                                                                                                    },
                                                                                                                    "name": "CotedIvoire/C04-0912/2020",
                                                                                                                    "node_attrs": {

                                                                                                                      "author": {
                                                                                                                        "author": "Chantal Akoua-Koffi et al",
                                                                                                                        "value": "Chantal Akoua-Koffi et al"
                                                                                                                      },
                                                                                                                      "clade_membership": {
                                                                                                                        "value": "20B"
                                                                                                                      },
                                                                                                                      "country": {
                                                                                                                        "value": "Africa"
                                                                                                                      },
                                                                                                                      "div": 12,
                                                                                                                      "division": {
                                                                                                                        "value": "Africa"
                                                                                                                      },
                                                                                                                      "division_exposure": {
                                                                                                                        "value": "Africa"
                                                                                                                      },
                                                                                                                      "gisaid_epi_isl": {
                                                                                                                        "value": "EPI_ISL_681831"
                                                                                                                      },
                                                                                                                      "host": {
                                                                                                                        "value": "Human"
                                                                                                                      },
                                                                                                                      "custom_location": {
                                                                                                                        "confidence": {
                                                                                                                          "Africa": 1.0
                                                                                                                        },
                                                                                                                        "entropy": -1.000088900581841e-12,
                                                                                                                        "value": "Africa"
                                                                                                                      },
                                                                                                                      "num_date": {
                                                                                                                        "confidence": [
                                                                                                                          2020.5751366120219,
                                                                                                                          2020.5751366120219
                                                                                                                        ],
                                                                                                                        "value": 2020.5751366120219
                                                                                                                      },
                                                                                                                      "originating_lab": {
                                                                                                                        "value": "Molecular diagnostic unit for viral haemorrhagic fevers and emerging viruses, Bouak\u00e9 CHU Laboratory"
                                                                                                                      },
                                                                                                                      "pangolin_lineage": {
                                                                                                                        "value": "B.1.1.29"
                                                                                                                      },
                                                                                                                      "recency": {
                                                                                                                        "value": "Older"
                                                                                                                      },
                                                                                                                      "region": {
                                                                                                                        "value": "Africa"
                                                                                                                      },
                                                                                                                      "region_exposure": {
                                                                                                                        "value": "Africa"
                                                                                                                      },

                                                                                                                      "subclade_membership": {
                                                                                                                        "value": "20B"
                                                                                                                      },
                                                                                                                      "submitting_lab": {
                                                                                                                        "value": "Project group Epidemology of Highly Pathogenic Microorganisms, Robert Koch-Institute"
                                                                                                                      },
                                                                                                                      "url": "https://www.gisaid.org"
                                                                                                                    }
                                                                                                                  },
                                                                                                                  {
                                                                                                                    "branch_attrs": {
                                                                                                                      "mutations": {}
                                                                                                                    },
                                                                                                                    "children": [
                                                                                                                      {
                                                                                                                        "branch_attrs": {
                                                                                                                          "mutations": {
                                                                                                                            "nuc": [
                                                                                                                              "C8266T",
                                                                                                                              "C15222T"
                                                                                                                            ]
                                                                                                                          }
                                                                                                                        },
                                                                                                                        "name": "Ecuador/USFQ-147/2020",
                                                                                                                        "node_attrs": {

                                                                                                                          "author": {
                                                                                                                            "author": "Bel\u00e9n Prado-Vivar et al",
                                                                                                                            "value": "Bel\u00e9n Prado-Vivar et al"
                                                                                                                          },
                                                                                                                          "clade_membership": {
                                                                                                                            "value": "20B"
                                                                                                                          },
                                                                                                                          "country": {
                                                                                                                            "value": "Ecuador"
                                                                                                                          },
                                                                                                                          "div": 11,
                                                                                                                          "division": {
                                                                                                                            "value": "Manabi"
                                                                                                                          },
                                                                                                                          "division_exposure": {
                                                                                                                            "value": "Manabi"
                                                                                                                          },
                                                                                                                          "gisaid_epi_isl": {
                                                                                                                            "value": "EPI_ISL_491937"
                                                                                                                          },
                                                                                                                          "host": {
                                                                                                                            "value": "Human"
                                                                                                                          },
                                                                                                                          "custom_location": {
                                                                                                                            "confidence": {
                                                                                                                              "South America": 1.0
                                                                                                                            },
                                                                                                                            "entropy": -1.000088900581841e-12,
                                                                                                                            "value": "South America"
                                                                                                                          },
                                                                                                                          "location": {
                                                                                                                            "value": "Calceta"
                                                                                                                          },
                                                                                                                          "num_date": {
                                                                                                                            "confidence": [
                                                                                                                              2020.4959016393443,
                                                                                                                              2020.4959016393443
                                                                                                                            ],
                                                                                                                            "value": 2020.4959016393443
                                                                                                                          },
                                                                                                                          "originating_lab": {
                                                                                                                            "value": "Institute of Microbiology, Universidad San Francisco de Quito"
                                                                                                                          },
                                                                                                                          "pangolin_lineage": {
                                                                                                                            "value": "B.1.1.29"
                                                                                                                          },
                                                                                                                          "recency": {
                                                                                                                            "value": "Older"
                                                                                                                          },
                                                                                                                          "region": {
                                                                                                                            "value": "South America"
                                                                                                                          },
                                                                                                                          "region_exposure": {
                                                                                                                            "value": "South America"
                                                                                                                          },

                                                                                                                          "subclade_membership": {
                                                                                                                            "value": "20B"
                                                                                                                          },
                                                                                                                          "submitting_lab": {
                                                                                                                            "value": "Institute of Microbiology, Universidad San Francisco de Quito"
                                                                                                                          },
                                                                                                                          "url": "https://www.gisaid.org"
                                                                                                                        }
                                                                                                                      },
                                                                                                                      {
                                                                                                                        "branch_attrs": {
                                                                                                                          "mutations": {}
                                                                                                                        },
                                                                                                                        "children": [
                                                                                                                          {
                                                                                                                            "branch_attrs": {
                                                                                                                              "mutations": {}
                                                                                                                            },
                                                                                                                            "children": [
                                                                                                                              {
                                                                                                                                "branch_attrs": {
                                                                                                                                  "mutations": {}
                                                                                                                                },
                                                                                                                                "name": "SaudiArabia/KAUST-JEDDAH886/2020",
                                                                                                                                "node_attrs": {

                                                                                                                                  "author": {
                                                                                                                                    "author": "Rahul P Salunke et al",
                                                                                                                                    "value": "Rahul P Salunke et al"
                                                                                                                                  },
                                                                                                                                  "clade_membership": {
                                                                                                                                    "value": "20B"
                                                                                                                                  },
                                                                                                                                  "country": {
                                                                                                                                    "value": "Asia"
                                                                                                                                  },
                                                                                                                                  "div": 9,
                                                                                                                                  "division": {
                                                                                                                                    "value": "Asia"
                                                                                                                                  },
                                                                                                                                  "division_exposure": {
                                                                                                                                    "value": "Asia"
                                                                                                                                  },
                                                                                                                                  "gisaid_epi_isl": {
                                                                                                                                    "value": "EPI_ISL_513035"
                                                                                                                                  },
                                                                                                                                  "host": {
                                                                                                                                    "value": "Human"
                                                                                                                                  },
                                                                                                                                  "custom_location": {
                                                                                                                                    "confidence": {
                                                                                                                                      "Asia": 1.0
                                                                                                                                    },
                                                                                                                                    "entropy": -1.000088900581841e-12,
                                                                                                                                    "value": "Asia"
                                                                                                                                  },
                                                                                                                                  "num_date": {
                                                                                                                                    "confidence": [
                                                                                                                                      2020.3948087431695,
                                                                                                                                      2020.3948087431695
                                                                                                                                    ],
                                                                                                                                    "value": 2020.3948087431695
                                                                                                                                  },
                                                                                                                                  "originating_lab": {
                                                                                                                                    "value": "Pathogen Genomics Lab King Abdullah University of Science and Technology(KAUST)"
                                                                                                                                  },
                                                                                                                                  "pangolin_lineage": {
                                                                                                                                    "value": "B.1.1.29"
                                                                                                                                  },
                                                                                                                                  "recency": {
                                                                                                                                    "value": "Older"
                                                                                                                                  },
                                                                                                                                  "region": {
                                                                                                                                    "value": "Asia"
                                                                                                                                  },
                                                                                                                                  "region_exposure": {
                                                                                                                                    "value": "Asia"
                                                                                                                                  },

                                                                                                                                  "subclade_membership": {
                                                                                                                                    "value": "20B"
                                                                                                                                  },
                                                                                                                                  "submitting_lab": {
                                                                                                                                    "value": "Pathogen Genomics Lab King Abdullah University of Science and Technology(KAUST)"
                                                                                                                                  },
                                                                                                                                  "url": "https://www.gisaid.org"
                                                                                                                                }
                                                                                                                              },
                                                                                                                              {
                                                                                                                                "branch_attrs": {
                                                                                                                                  "mutations": {}
                                                                                                                                },
                                                                                                                                "name": "Ghana/35019_S18/2020",
                                                                                                                                "node_attrs": {
                                                                                                                                  "author": {
                                                                                                                                    "author": "Ngoi et al",
                                                                                                                                    "value": "Ngoi et al"
                                                                                                                                  },
                                                                                                                                  "clade_membership": {
                                                                                                                                    "value": "20B"
                                                                                                                                  },
                                                                                                                                  "country": {
                                                                                                                                    "value": "Africa"
                                                                                                                                  },
                                                                                                                                  "div": 9,
                                                                                                                                  "division": {
                                                                                                                                    "value": "Africa"
                                                                                                                                  },
                                                                                                                                  "division_exposure": {
                                                                                                                                    "value": "Africa"
                                                                                                                                  },
                                                                                                                                  "genbank_accession": {
                                                                                                                                    "value": "MT890213.1"
                                                                                                                                  },
                                                                                                                                  "gisaid_epi_isl": {
                                                                                                                                    "value": "EPI_ISL_515091"
                                                                                                                                  },
                                                                                                                                  "host": {
                                                                                                                                    "value": "Human"
                                                                                                                                  },
                                                                                                                                  "custom_location": {
                                                                                                                                    "confidence": {
                                                                                                                                      "Africa": 1.0
                                                                                                                                    },
                                                                                                                                    "entropy": -1.000088900581841e-12,
                                                                                                                                    "value": "Africa"
                                                                                                                                  },
                                                                                                                                  "num_date": {
                                                                                                                                    "confidence": [
                                                                                                                                      2020.3920765027322,
                                                                                                                                      2020.3920765027322
                                                                                                                                    ],
                                                                                                                                    "value": 2020.3920765027322
                                                                                                                                  },
                                                                                                                                  "originating_lab": {
                                                                                                                                    "value": "Department of Biochemistry, Cell and Molecular Biology"
                                                                                                                                  },
                                                                                                                                  "pangolin_lineage": {
                                                                                                                                    "value": "B.1.1.29"
                                                                                                                                  },
                                                                                                                                  "recency": {
                                                                                                                                    "value": "Older"
                                                                                                                                  },
                                                                                                                                  "region": {
                                                                                                                                    "value": "Africa"
                                                                                                                                  },
                                                                                                                                  "region_exposure": {
                                                                                                                                    "value": "Africa"
                                                                                                                                  },
                                                                                                                                  "subclade_membership": {
                                                                                                                                    "value": "20B"
                                                                                                                                  },
                                                                                                                                  "submitting_lab": {
                                                                                                                                    "value": "WACCBIP, University of Ghana"
                                                                                                                                  },
                                                                                                                                  "url": "https://www.gisaid.org"
                                                                                                                                }
                                                                                                                              }
                                                                                                                            ],
                                                                                                                            "name": "NODE_0001984",
                                                                                                                            "node_attrs": {
                                                                                                                              "clade_membership": {
                                                                                                                                "value": "20B"
                                                                                                                              },
                                                                                                                              "div": 9,
                                                                                                                              "custom_location": {
                                                                                                                                "confidence": {
                                                                                                                                  "Africa": 0.13226968591637359,
                                                                                                                                  "Asia": 0.7428368375615548,
                                                                                                                                  "Europe": 0.09472017514445359,
                                                                                                                                  "South America": 0.029656813159316092
                                                                                                                                },
                                                                                                                                "entropy": 0.8203462598646105,
                                                                                                                                "value": "Asia"
                                                                                                                              },
                                                                                                                              "num_date": {
                                                                                                                                "confidence": [
                                                                                                                                  2020.3782645472386,
                                                                                                                                  2020.3920765027322
                                                                                                                                ],
                                                                                                                                "value": 2020.3920765027322
                                                                                                                              },
                                                                                                                              "subclade_membership": {
                                                                                                                                "value": "20B"
                                                                                                                              }
                                                                                                                            }
                                                                                                                          },
                                                                                                                          {
                                                                                                                            "branch_attrs": {
                                                                                                                              "mutations": {}
                                                                                                                            },
                                                                                                                            "children": [
                                                                                                                              {
                                                                                                                                "branch_attrs": {
                                                                                                                                  "labels": {
                                                                                                                                    "aa": "ORF3a: A39T"
                                                                                                                                  },
                                                                                                                                  "mutations": {
                                                                                                                                    "ORF3a": [
                                                                                                                                      "A39T"
                                                                                                                                    ],
                                                                                                                                    "nuc": [
                                                                                                                                      "G25507A",
                                                                                                                                      "C27002T"
                                                                                                                                    ]
                                                                                                                                  }
                                                                                                                                },
                                                                                                                                "name": "UnitedArabEmirates/1871/2020",
                                                                                                                                "node_attrs": {

                                                                                                                                  "author": {
                                                                                                                                    "author": "Al Safar et al et al",
                                                                                                                                    "value": "Al Safar et al et al"
                                                                                                                                  },
                                                                                                                                  "clade_membership": {
                                                                                                                                    "value": "20B"
                                                                                                                                  },
                                                                                                                                  "country": {
                                                                                                                                    "value": "Asia"
                                                                                                                                  },
                                                                                                                                  "div": 11,
                                                                                                                                  "division": {
                                                                                                                                    "value": "Asia"
                                                                                                                                  },
                                                                                                                                  "division_exposure": {
                                                                                                                                    "value": "Asia"
                                                                                                                                  },
                                                                                                                                  "gisaid_epi_isl": {
                                                                                                                                    "value": "EPI_ISL_859629"
                                                                                                                                  },
                                                                                                                                  "host": {
                                                                                                                                    "value": "Human"
                                                                                                                                  },
                                                                                                                                  "custom_location": {
                                                                                                                                    "confidence": {
                                                                                                                                      "Asia": 1.0
                                                                                                                                    },
                                                                                                                                    "entropy": -1.000088900581841e-12,
                                                                                                                                    "value": "Asia"
                                                                                                                                  },
                                                                                                                                  "num_date": {
                                                                                                                                    "confidence": [
                                                                                                                                      2020.50956284153,
                                                                                                                                      2020.50956284153
                                                                                                                                    ],
                                                                                                                                    "value": 2020.50956284153
                                                                                                                                  },
                                                                                                                                  "originating_lab": {
                                                                                                                                    "value": "BTC, Khalifa University"
                                                                                                                                  },
                                                                                                                                  "pangolin_lineage": {
                                                                                                                                    "value": "B.1.1.29"
                                                                                                                                  },
                                                                                                                                  "recency": {
                                                                                                                                    "value": "Older"
                                                                                                                                  },
                                                                                                                                  "region": {
                                                                                                                                    "value": "Asia"
                                                                                                                                  },
                                                                                                                                  "region_exposure": {
                                                                                                                                    "value": "Asia"
                                                                                                                                  },

                                                                                                                                  "subclade_membership": {
                                                                                                                                    "value": "20B"
                                                                                                                                  },
                                                                                                                                  "submitting_lab": {
                                                                                                                                    "value": "BTC, Khalifa University"
                                                                                                                                  },
                                                                                                                                  "url": "https://www.gisaid.org"
                                                                                                                                }
                                                                                                                              },
                                                                                                                              {
                                                                                                                                "branch_attrs": {
                                                                                                                                  "mutations": {}
                                                                                                                                },
                                                                                                                                "children": [
                                                                                                                                  {
                                                                                                                                    "branch_attrs": {
                                                                                                                                      "mutations": {
                                                                                                                                        "nuc": [
                                                                                                                                          "G5629T"
                                                                                                                                        ]
                                                                                                                                      }
                                                                                                                                    },
                                                                                                                                    "children": [
                                                                                                                                      {
                                                                                                                                        "branch_attrs": {
                                                                                                                                          "labels": {
                                                                                                                                            "aa": "ORF1b: S1661I; ORF7a: Q62*"
                                                                                                                                          },
                                                                                                                                          "mutations": {
                                                                                                                                            "ORF1b": [
                                                                                                                                              "S1661I"
                                                                                                                                            ],
                                                                                                                                            "ORF7a": [
                                                                                                                                              "Q62*"
                                                                                                                                            ],
                                                                                                                                            "nuc": [
                                                                                                                                              "G18449T",
                                                                                                                                              "C27577T"
                                                                                                                                            ]
                                                                                                                                          }
                                                                                                                                        },
                                                                                                                                        "name": "Bolivia/26937/2020",
                                                                                                                                        "node_attrs": {
                                                                                                                                          "author": {
                                                                                                                                            "author": "Paola Resende et al",
                                                                                                                                            "value": "Paola Resende et al B"
                                                                                                                                          },
                                                                                                                                          "clade_membership": {
                                                                                                                                            "value": "20B"
                                                                                                                                          },
                                                                                                                                          "country": {
                                                                                                                                            "value": "Bolivia"
                                                                                                                                          },
                                                                                                                                          "div": 12,
                                                                                                                                          "division": {
                                                                                                                                            "value": "Santa Cruz"
                                                                                                                                          },
                                                                                                                                          "division_exposure": {
                                                                                                                                            "value": "Santa Cruz"
                                                                                                                                          },
                                                                                                                                          "gisaid_epi_isl": {
                                                                                                                                            "value": "EPI_ISL_837554"
                                                                                                                                          },
                                                                                                                                          "host": {
                                                                                                                                            "value": "Human"
                                                                                                                                          },
                                                                                                                                          "custom_location": {
                                                                                                                                            "confidence": {
                                                                                                                                              "South America": 1.0
                                                                                                                                            },
                                                                                                                                            "entropy": -1.000088900581841e-12,
                                                                                                                                            "value": "South America"
                                                                                                                                          },
                                                                                                                                          "num_date": {
                                                                                                                                            "confidence": [
                                                                                                                                              2020.5887978142077,
                                                                                                                                              2020.5887978142077
                                                                                                                                            ],
                                                                                                                                            "value": 2020.5887978142077
                                                                                                                                          },
                                                                                                                                          "originating_lab": {
                                                                                                                                            "value": "Centro Nacional de Enfermedades Tropicales (CENETROP)"
                                                                                                                                          },
                                                                                                                                          "pangolin_lineage": {
                                                                                                                                            "value": "B.1.1.29"
                                                                                                                                          },
                                                                                                                                          "recency": {
                                                                                                                                            "value": "Older"
                                                                                                                                          },
                                                                                                                                          "region": {
                                                                                                                                            "value": "South America"
                                                                                                                                          },
                                                                                                                                          "region_exposure": {
                                                                                                                                            "value": "South America"
                                                                                                                                          },
                                                                                                                                          "subclade_membership": {
                                                                                                                                            "value": "20B"
                                                                                                                                          },
                                                                                                                                          "submitting_lab": {
                                                                                                                                            "value": "Laboratory of Respiratory Viruses and Measles, Oswaldo Cruz Institute, FIOCRUZ"
                                                                                                                                          },
                                                                                                                                          "url": "https://www.gisaid.org"
                                                                                                                                        }
                                                                                                                                      },
                                                                                                                                      {
                                                                                                                                        "branch_attrs": {
                                                                                                                                          "labels": {
                                                                                                                                            "aa": "N: A376T; ORF1a: P1158S, K1895N, S2313P"
                                                                                                                                          },
                                                                                                                                          "mutations": {
                                                                                                                                            "N": [
                                                                                                                                              "A376T"
                                                                                                                                            ],
                                                                                                                                            "ORF1a": [
                                                                                                                                              "P1158S",
                                                                                                                                              "K1895N",
                                                                                                                                              "S2313P"
                                                                                                                                            ],
                                                                                                                                            "nuc": [
                                                                                                                                              "C3737T",
                                                                                                                                              "G5950T",
                                                                                                                                              "T7202C",
                                                                                                                                              "A20130G",
                                                                                                                                              "C23731T",
                                                                                                                                              "G25494T",
                                                                                                                                              "T28645C",
                                                                                                                                              "G29399A"
                                                                                                                                            ]
                                                                                                                                          }
                                                                                                                                        },
                                                                                                                                        "name": "Germany/BAV-PL-virotum_TYUXF/2021",
                                                                                                                                        "node_attrs": {

                                                                                                                                          "author": {
                                                                                                                                            "author": "Ulrike Protzer et al",
                                                                                                                                            "value": "Ulrike Protzer et al"
                                                                                                                                          },
                                                                                                                                          "clade_membership": {
                                                                                                                                            "value": "20B"
                                                                                                                                          },
                                                                                                                                          "country": {
                                                                                                                                            "value": "Europe"
                                                                                                                                          },
                                                                                                                                          "div": 18,
                                                                                                                                          "division": {
                                                                                                                                            "value": "Europe"
                                                                                                                                          },
                                                                                                                                          "division_exposure": {
                                                                                                                                            "value": "Europe"
                                                                                                                                          },
                                                                                                                                          "gisaid_epi_isl": {
                                                                                                                                            "value": "EPI_ISL_1092017"
                                                                                                                                          },
                                                                                                                                          "host": {
                                                                                                                                            "value": "Human"
                                                                                                                                          },
                                                                                                                                          "custom_location": {
                                                                                                                                            "confidence": {
                                                                                                                                              "Europe": 1.0
                                                                                                                                            },
                                                                                                                                            "entropy": -1.000088900581841e-12,
                                                                                                                                            "value": "Europe"
                                                                                                                                          },
                                                                                                                                          "num_date": {
                                                                                                                                            "confidence": [
                                                                                                                                              2021.017808219178,
                                                                                                                                              2021.017808219178
                                                                                                                                            ],
                                                                                                                                            "value": 2021.017808219178
                                                                                                                                          },
                                                                                                                                          "originating_lab": {
                                                                                                                                            "value": "Protzer Lab"
                                                                                                                                          },
                                                                                                                                          "pangolin_lineage": {
                                                                                                                                            "value": "B.1.1.1"
                                                                                                                                          },
                                                                                                                                          "recency": {
                                                                                                                                            "value": "3-7 days ago"
                                                                                                                                          },
                                                                                                                                          "region": {
                                                                                                                                            "value": "Europe"
                                                                                                                                          },
                                                                                                                                          "region_exposure": {
                                                                                                                                            "value": "Europe"
                                                                                                                                          },

                                                                                                                                          "subclade_membership": {
                                                                                                                                            "value": "20B"
                                                                                                                                          },
                                                                                                                                          "submitting_lab": {
                                                                                                                                            "value": "Protzer Lab, Laboratory for Functional Genome Analysis, Dept. Genomics, Gene Center of the LMU Munich"
                                                                                                                                          },
                                                                                                                                          "url": "https://www.gisaid.org"
                                                                                                                                        }
                                                                                                                                      }
                                                                                                                                    ],
                                                                                                                                    "name": "NODE_0003052",
                                                                                                                                    "node_attrs": {
                                                                                                                                      "clade_membership": {
                                                                                                                                        "value": "20B"
                                                                                                                                      },
                                                                                                                                      "div": 10,
                                                                                                                                      "custom_location": {
                                                                                                                                        "confidence": {
                                                                                                                                          "Africa": 0.005976875392829788,
                                                                                                                                          "Asia": 0.2604517147103424,
                                                                                                                                          "Europe": 0.47048761405863343,
                                                                                                                                          "South America": 0.26046979254844815
                                                                                                                                        },
                                                                                                                                        "entropy": 1.1038603958422923,
                                                                                                                                        "value": "Europe"
                                                                                                                                      },
                                                                                                                                      "num_date": {
                                                                                                                                        "confidence": [
                                                                                                                                          2020.4281801422567,
                                                                                                                                          2020.5835372627428
                                                                                                                                        ],
                                                                                                                                        "value": 2020.4947323811311
                                                                                                                                      },
                                                                                                                                      "subclade_membership": {
                                                                                                                                        "value": "20B"
                                                                                                                                      }
                                                                                                                                    }
                                                                                                                                  },
                                                                                                                                  {
                                                                                                                                    "branch_attrs": {
                                                                                                                                      "mutations": {}
                                                                                                                                    },
                                                                                                                                    "children": [
                                                                                                                                      {
                                                                                                                                        "branch_attrs": {
                                                                                                                                          "labels": {
                                                                                                                                            "aa": "N: S235F; ORF1a: Q611R, N2201Y, T2202S; ORF1b: Q1454*, D1503H"
                                                                                                                                          },
                                                                                                                                          "mutations": {
                                                                                                                                            "N": [
                                                                                                                                              "S235F"
                                                                                                                                            ],
                                                                                                                                            "ORF1a": [
                                                                                                                                              "Q611R",
                                                                                                                                              "N2201Y",
                                                                                                                                              "T2202S"
                                                                                                                                            ],
                                                                                                                                            "ORF1b": [
                                                                                                                                              "Q1454*",
                                                                                                                                              "D1503H"
                                                                                                                                            ],
                                                                                                                                            "nuc": [
                                                                                                                                              "A2097G",
                                                                                                                                              "A6866T",
                                                                                                                                              "A6869T",
                                                                                                                                              "C17827T",
                                                                                                                                              "G17974C",
                                                                                                                                              "C27519G",
                                                                                                                                              "C28977T"
                                                                                                                                            ]
                                                                                                                                          }
                                                                                                                                        },
                                                                                                                                        "name": "SouthKorea/KDCA1502/2021",
                                                                                                                                        "node_attrs": {

                                                                                                                                          "author": {
                                                                                                                                            "author": "Ae Kyung Park et al",
                                                                                                                                            "value": "Ae Kyung Park et al"
                                                                                                                                          },
                                                                                                                                          "clade_membership": {
                                                                                                                                            "value": "20B"
                                                                                                                                          },
                                                                                                                                          "country": {
                                                                                                                                            "value": "Asia"
                                                                                                                                          },
                                                                                                                                          "div": 16,
                                                                                                                                          "division": {
                                                                                                                                            "value": "Asia"
                                                                                                                                          },
                                                                                                                                          "division_exposure": {
                                                                                                                                            "value": "Asia"
                                                                                                                                          },
                                                                                                                                          "gisaid_epi_isl": {
                                                                                                                                            "value": "EPI_ISL_1063544"
                                                                                                                                          },
                                                                                                                                          "host": {
                                                                                                                                            "value": "Human"
                                                                                                                                          },
                                                                                                                                          "custom_location": {
                                                                                                                                            "confidence": {
                                                                                                                                              "Asia": 1.0
                                                                                                                                            },
                                                                                                                                            "entropy": -1.000088900581841e-12,
                                                                                                                                            "value": "Asia"
                                                                                                                                          },
                                                                                                                                          "num_date": {
                                                                                                                                            "confidence": [
                                                                                                                                              2021.0561643835617,
                                                                                                                                              2021.0561643835617
                                                                                                                                            ],
                                                                                                                                            "value": 2021.0561643835617
                                                                                                                                          },
                                                                                                                                          "originating_lab": {
                                                                                                                                            "value": "Division of Emerging Infectious Diseases, Bureau of Infectious Diseases Diagnosis Control, Korea Disease Control and Prevention Agency"
                                                                                                                                          },
                                                                                                                                          "pangolin_lineage": {
                                                                                                                                            "value": "B.1.1.29"
                                                                                                                                          },
                                                                                                                                          "recency": {
                                                                                                                                            "value": "One week ago"
                                                                                                                                          },
                                                                                                                                          "region": {
                                                                                                                                            "value": "Asia"
                                                                                                                                          },
                                                                                                                                          "region_exposure": {
                                                                                                                                            "value": "Asia"
                                                                                                                                          },

                                                                                                                                          "subclade_membership": {
                                                                                                                                            "value": "20B"
                                                                                                                                          },
                                                                                                                                          "submitting_lab": {
                                                                                                                                            "value": "Division of Emerging Infectious Diseases, Bureau of Infectious Diseases Diagnosis Control, Korea Disease Control and Prevention Agency"
                                                                                                                                          },
                                                                                                                                          "url": "https://www.gisaid.org"
                                                                                                                                        }
                                                                                                                                      },
                                                                                                                                      {
                                                                                                                                        "branch_attrs": {
                                                                                                                                          "mutations": {}
                                                                                                                                        },
                                                                                                                                        "children": [
                                                                                                                                          {
                                                                                                                                            "branch_attrs": {
                                                                                                                                              "labels": {
                                                                                                                                                "aa": "ORF1a: P804S"
                                                                                                                                              },
                                                                                                                                              "mutations": {
                                                                                                                                                "ORF1a": [
                                                                                                                                                  "P804S"
                                                                                                                                                ],
                                                                                                                                                "nuc": [
                                                                                                                                                  "C2675T",
                                                                                                                                                  "T23689C",
                                                                                                                                                  "C29230T"
                                                                                                                                                ]
                                                                                                                                              }
                                                                                                                                            },
                                                                                                                                            "name": "UnitedArabEmirates/skmc-3115511/2020",
                                                                                                                                            "node_attrs": {

                                                                                                                                              "author": {
                                                                                                                                                "author": "Amirtharaj Francis et al",
                                                                                                                                                "value": "Amirtharaj Francis et al"
                                                                                                                                              },
                                                                                                                                              "clade_membership": {
                                                                                                                                                "value": "20B"
                                                                                                                                              },
                                                                                                                                              "country": {
                                                                                                                                                "value": "Asia"
                                                                                                                                              },
                                                                                                                                              "div": 12,
                                                                                                                                              "division": {
                                                                                                                                                "value": "Asia"
                                                                                                                                              },
                                                                                                                                              "division_exposure": {
                                                                                                                                                "value": "Asia"
                                                                                                                                              },
                                                                                                                                              "gisaid_epi_isl": {
                                                                                                                                                "value": "EPI_ISL_582645"
                                                                                                                                              },
                                                                                                                                              "host": {
                                                                                                                                                "value": "Human"
                                                                                                                                              },
                                                                                                                                              "custom_location": {
                                                                                                                                                "confidence": {
                                                                                                                                                  "Asia": 1.0
                                                                                                                                                },
                                                                                                                                                "entropy": -1.000088900581841e-12,
                                                                                                                                                "value": "Asia"
                                                                                                                                              },
                                                                                                                                              "num_date": {
                                                                                                                                                "confidence": [
                                                                                                                                                  2020.6571038251366,
                                                                                                                                                  2020.6571038251366
                                                                                                                                                ],
                                                                                                                                                "value": 2020.6571038251366
                                                                                                                                              },
                                                                                                                                              "originating_lab": {
                                                                                                                                                "value": "Sheikh Khalifa Medical City"
                                                                                                                                              },
                                                                                                                                              "pangolin_lineage": {
                                                                                                                                                "value": "B.1.1.29"
                                                                                                                                              },
                                                                                                                                              "recency": {
                                                                                                                                                "value": "Older"
                                                                                                                                              },
                                                                                                                                              "region": {
                                                                                                                                                "value": "Asia"
                                                                                                                                              },
                                                                                                                                              "region_exposure": {
                                                                                                                                                "value": "Asia"
                                                                                                                                              },

                                                                                                                                              "subclade_membership": {
                                                                                                                                                "value": "20B"
                                                                                                                                              },
                                                                                                                                              "submitting_lab": {
                                                                                                                                                "value": "Molecular/Surveillance lab Sheikh Khalifa Medical City"
                                                                                                                                              },
                                                                                                                                              "url": "https://www.gisaid.org"
                                                                                                                                            }
                                                                                                                                          },
                                                                                                                                          {
                                                                                                                                            "branch_attrs": {
                                                                                                                                              "mutations": {}
                                                                                                                                            },
                                                                                                                                            "children": [
                                                                                                                                              {
                                                                                                                                                "branch_attrs": {
                                                                                                                                                  "mutations": {}
                                                                                                                                                },
                                                                                                                                                "children": [
                                                                                                                                                  {
                                                                                                                                                    "branch_attrs": {
                                                                                                                                                      "mutations": {}
                                                                                                                                                    },
                                                                                                                                                    "name": "HongKong/HKPU-01178/2020",
                                                                                                                                                    "node_attrs": {

                                                                                                                                                      "author": {
                                                                                                                                                        "author": "Gilman Kit-Hang Siu et al",
                                                                                                                                                        "value": "Gilman Kit-Hang Siu et al"
                                                                                                                                                      },
                                                                                                                                                      "clade_membership": {
                                                                                                                                                        "value": "20B"
                                                                                                                                                      },
                                                                                                                                                      "country": {
                                                                                                                                                        "value": "Asia"
                                                                                                                                                      },
                                                                                                                                                      "div": 9,
                                                                                                                                                      "division": {
                                                                                                                                                        "value": "Asia"
                                                                                                                                                      },
                                                                                                                                                      "division_exposure": {
                                                                                                                                                        "value": "Asia"
                                                                                                                                                      },
                                                                                                                                                      "gisaid_epi_isl": {
                                                                                                                                                        "value": "EPI_ISL_1018121"
                                                                                                                                                      },
                                                                                                                                                      "host": {
                                                                                                                                                        "value": "Human"
                                                                                                                                                      },
                                                                                                                                                      "custom_location": {
                                                                                                                                                        "confidence": {
                                                                                                                                                          "Asia": 1.0
                                                                                                                                                        },
                                                                                                                                                        "entropy": -1.000088900581841e-12,
                                                                                                                                                        "value": "Asia"
                                                                                                                                                      },
                                                                                                                                                      "num_date": {
                                                                                                                                                        "confidence": [
                                                                                                                                                          2020.4767759562842,
                                                                                                                                                          2020.4767759562842
                                                                                                                                                        ],
                                                                                                                                                        "value": 2020.4767759562842
                                                                                                                                                      },
                                                                                                                                                      "originating_lab": {
                                                                                                                                                        "value": "Department of Health Technology and Informatics, The Hong Kong Polytechnic University"
                                                                                                                                                      },
                                                                                                                                                      "pangolin_lineage": {
                                                                                                                                                        "value": "B.1.1.29"
                                                                                                                                                      },
                                                                                                                                                      "recency": {
                                                                                                                                                        "value": "One month ago"
                                                                                                                                                      },
                                                                                                                                                      "region": {
                                                                                                                                                        "value": "Asia"
                                                                                                                                                      },
                                                                                                                                                      "region_exposure": {
                                                                                                                                                        "value": "Asia"
                                                                                                                                                      },

                                                                                                                                                      "subclade_membership": {
                                                                                                                                                        "value": "20B"
                                                                                                                                                      },
                                                                                                                                                      "submitting_lab": {
                                                                                                                                                        "value": "Department of Health Technology and Informatics, The Hong Kong Polytechnic University"
                                                                                                                                                      },
                                                                                                                                                      "url": "https://www.gisaid.org"
                                                                                                                                                    }
                                                                                                                                                  },
                                                                                                                                                  {
                                                                                                                                                    "branch_attrs": {
                                                                                                                                                      "labels": {
                                                                                                                                                        "aa": "ORF1a: T512I"
                                                                                                                                                      },
                                                                                                                                                      "mutations": {
                                                                                                                                                        "ORF1a": [
                                                                                                                                                          "T512I"
                                                                                                                                                        ],
                                                                                                                                                        "nuc": [
                                                                                                                                                          "C1800T"
                                                                                                                                                        ]
                                                                                                                                                      }
                                                                                                                                                    },
                                                                                                                                                    "name": "Lithuania/MR-LUHS-Eilnr172/2020",
                                                                                                                                                    "node_attrs": {

                                                                                                                                                      "author": {
                                                                                                                                                        "author": "Lukas Zemaitis et al",
                                                                                                                                                        "value": "Lukas Zemaitis et al"
                                                                                                                                                      },
                                                                                                                                                      "clade_membership": {
                                                                                                                                                        "value": "20B"
                                                                                                                                                      },
                                                                                                                                                      "country": {
                                                                                                                                                        "value": "Europe"
                                                                                                                                                      },
                                                                                                                                                      "div": 10,
                                                                                                                                                      "division": {
                                                                                                                                                        "value": "Europe"
                                                                                                                                                      },
                                                                                                                                                      "division_exposure": {
                                                                                                                                                        "value": "Europe"
                                                                                                                                                      },
                                                                                                                                                      "gisaid_epi_isl": {
                                                                                                                                                        "value": "EPI_ISL_636604"
                                                                                                                                                      },
                                                                                                                                                      "host": {
                                                                                                                                                        "value": "Human"
                                                                                                                                                      },
                                                                                                                                                      "custom_location": {
                                                                                                                                                        "confidence": {
                                                                                                                                                          "Europe": 1.0
                                                                                                                                                        },
                                                                                                                                                        "entropy": -1.000088900581841e-12,
                                                                                                                                                        "value": "Europe"
                                                                                                                                                      },
                                                                                                                                                      "num_date": {
                                                                                                                                                        "confidence": [
                                                                                                                                                          2020.5532786885246,
                                                                                                                                                          2020.5532786885246
                                                                                                                                                        ],
                                                                                                                                                        "value": 2020.5532786885246
                                                                                                                                                      },
                                                                                                                                                      "originating_lab": {
                                                                                                                                                        "value": "Lithuanian University of Health Sciences Hospital, Department of Laboratory Medicine"
                                                                                                                                                      },
                                                                                                                                                      "pangolin_lineage": {
                                                                                                                                                        "value": "B.1.1.29"
                                                                                                                                                      },
                                                                                                                                                      "recency": {
                                                                                                                                                        "value": "Older"
                                                                                                                                                      },
                                                                                                                                                      "region": {
                                                                                                                                                        "value": "Europe"
                                                                                                                                                      },
                                                                                                                                                      "region_exposure": {
                                                                                                                                                        "value": "Europe"
                                                                                                                                                      },

                                                                                                                                                      "subclade_membership": {
                                                                                                                                                        "value": "20B"
                                                                                                                                                      },
                                                                                                                                                      "submitting_lab": {
                                                                                                                                                        "value": "Lithuanian University of Health Sciences, Molecular cardiology lab."
                                                                                                                                                      },
                                                                                                                                                      "url": "https://www.gisaid.org"
                                                                                                                                                    }
                                                                                                                                                  }
                                                                                                                                                ],
                                                                                                                                                "name": "NODE_0001992",
                                                                                                                                                "node_attrs": {
                                                                                                                                                  "clade_membership": {
                                                                                                                                                    "value": "20B"
                                                                                                                                                  },
                                                                                                                                                  "div": 9,
                                                                                                                                                  "custom_location": {
                                                                                                                                                    "confidence": {
                                                                                                                                                      "Africa": 0.0019550446746423675,
                                                                                                                                                      "Asia": 0.6810320008277029,
                                                                                                                                                      "Europe": 0.3027703330527749,
                                                                                                                                                      "South America": 0.01368845153030294
                                                                                                                                                    },
                                                                                                                                                    "entropy": 0.6989110575151813,
                                                                                                                                                    "value": "Asia"
                                                                                                                                                  },
                                                                                                                                                  "num_date": {
                                                                                                                                                    "confidence": [
                                                                                                                                                      2020.4600501817868,
                                                                                                                                                      2020.4767759562842
                                                                                                                                                    ],
                                                                                                                                                    "value": 2020.4767759562842
                                                                                                                                                  },
                                                                                                                                                  "subclade_membership": {
                                                                                                                                                    "value": "20B"
                                                                                                                                                  }
                                                                                                                                                }
                                                                                                                                              },
                                                                                                                                              {
                                                                                                                                                "branch_attrs": {
                                                                                                                                                  "mutations": {}
                                                                                                                                                },
                                                                                                                                                "children": [
                                                                                                                                                  {
                                                                                                                                                    "branch_attrs": {
                                                                                                                                                      "mutations": {
                                                                                                                                                        "nuc": [
                                                                                                                                                          "C15738T"
                                                                                                                                                        ]
                                                                                                                                                      }
                                                                                                                                                    },
                                                                                                                                                    "children": [
                                                                                                                                                      {
                                                                                                                                                        "branch_attrs": {
                                                                                                                                                          "labels": {
                                                                                                                                                            "aa": "N: G18V; ORF1a: S2535L, N3347S; ORF1b: V1793I, R2257K; ORF3a: W45R; ORF9b: V15L; S: D138Y"
                                                                                                                                                          },
                                                                                                                                                          "mutations": {
                                                                                                                                                            "N": [
                                                                                                                                                              "G18V"
                                                                                                                                                            ],
                                                                                                                                                            "ORF1a": [
                                                                                                                                                              "S2535L",
                                                                                                                                                              "N3347S"
                                                                                                                                                            ],
                                                                                                                                                            "ORF1b": [
                                                                                                                                                              "V1793I",
                                                                                                                                                              "R2257K"
                                                                                                                                                            ],
                                                                                                                                                            "ORF3a": [
                                                                                                                                                              "W45R"
                                                                                                                                                            ],
                                                                                                                                                            "ORF9b": [
                                                                                                                                                              "V15L"
                                                                                                                                                            ],
                                                                                                                                                            "S": [
                                                                                                                                                              "D138Y"
                                                                                                                                                            ],
                                                                                                                                                            "nuc": [
                                                                                                                                                              "C7162T",
                                                                                                                                                              "C7869T",
                                                                                                                                                              "A10305G",
                                                                                                                                                              "C18486T",
                                                                                                                                                              "G18844A",
                                                                                                                                                              "A19887G",
                                                                                                                                                              "G20237A",
                                                                                                                                                              "G20679T",
                                                                                                                                                              "G21974T",
                                                                                                                                                              "T25525A",
                                                                                                                                                              "G28326T"
                                                                                                                                                            ]
                                                                                                                                                          }
                                                                                                                                                        },
                                                                                                                                                        "name": "Peru/LIM-UPCH-0341/2020",
                                                                                                                                                        "node_attrs": {

                                                                                                                                                          "author": {
                                                                                                                                                            "author": "Pablo Tsukayama et al",
                                                                                                                                                            "value": "Pablo Tsukayama et al"
                                                                                                                                                          },
                                                                                                                                                          "clade_membership": {
                                                                                                                                                            "value": "20B"
                                                                                                                                                          },
                                                                                                                                                          "country": {
                                                                                                                                                            "value": "Peru"
                                                                                                                                                          },
                                                                                                                                                          "div": 21,
                                                                                                                                                          "division": {
                                                                                                                                                            "value": "Lima"
                                                                                                                                                          },
                                                                                                                                                          "division_exposure": {
                                                                                                                                                            "value": "Lima"
                                                                                                                                                          },
                                                                                                                                                          "gisaid_epi_isl": {
                                                                                                                                                            "value": "EPI_ISL_812496"
                                                                                                                                                          },
                                                                                                                                                          "host": {
                                                                                                                                                            "value": "Human"
                                                                                                                                                          },
                                                                                                                                                          "custom_location": {
                                                                                                                                                            "confidence": {
                                                                                                                                                              "South America": 1.0
                                                                                                                                                            },
                                                                                                                                                            "entropy": -1.000088900581841e-12,
                                                                                                                                                            "value": "South America"
                                                                                                                                                          },
                                                                                                                                                          "num_date": {
                                                                                                                                                            "confidence": [
                                                                                                                                                              2020.9494535519125,
                                                                                                                                                              2020.9494535519125
                                                                                                                                                            ],
                                                                                                                                                            "value": 2020.9494535519125
                                                                                                                                                          },
                                                                                                                                                          "originating_lab": {
                                                                                                                                                            "value": "Laboratorio de Referencia Nacional de Virus Respiratorios, Instituto Nacional de Salud Peru"
                                                                                                                                                          },
                                                                                                                                                          "pangolin_lineage": {
                                                                                                                                                            "value": "B.1.1.242"
                                                                                                                                                          },
                                                                                                                                                          "recency": {
                                                                                                                                                            "value": "Older"
                                                                                                                                                          },
                                                                                                                                                          "region": {
                                                                                                                                                            "value": "South America"
                                                                                                                                                          },
                                                                                                                                                          "region_exposure": {
                                                                                                                                                            "value": "South America"
                                                                                                                                                          },

                                                                                                                                                          "subclade_membership": {
                                                                                                                                                            "value": "20B"
                                                                                                                                                          },
                                                                                                                                                          "submitting_lab": {
                                                                                                                                                            "value": "Laboratorio de Gen\u00f3mica Microbiana, Universidad Peruana Cayetano Heredia"
                                                                                                                                                          },
                                                                                                                                                          "url": "https://www.gisaid.org"
                                                                                                                                                        }
                                                                                                                                                      },
                                                                                                                                                      {
                                                                                                                                                        "branch_attrs": {
                                                                                                                                                          "mutations": {}
                                                                                                                                                        },
                                                                                                                                                        "name": "Germany/SH-RKI-I-0067/2020",
                                                                                                                                                        "node_attrs": {

                                                                                                                                                          "author": {
                                                                                                                                                            "author": "Dr. Lorentz et al",
                                                                                                                                                            "value": "Dr. Lorentz et al"
                                                                                                                                                          },
                                                                                                                                                          "clade_membership": {
                                                                                                                                                            "value": "20B"
                                                                                                                                                          },
                                                                                                                                                          "country": {
                                                                                                                                                            "value": "Europe"
                                                                                                                                                          },
                                                                                                                                                          "div": 10,
                                                                                                                                                          "division": {
                                                                                                                                                            "value": "Europe"
                                                                                                                                                          },
                                                                                                                                                          "division_exposure": {
                                                                                                                                                            "value": "Europe"
                                                                                                                                                          },
                                                                                                                                                          "gisaid_epi_isl": {
                                                                                                                                                            "value": "EPI_ISL_831405"
                                                                                                                                                          },
                                                                                                                                                          "host": {
                                                                                                                                                            "value": "Human"
                                                                                                                                                          },
                                                                                                                                                          "custom_location": {
                                                                                                                                                            "confidence": {
                                                                                                                                                              "Europe": 1.0
                                                                                                                                                            },
                                                                                                                                                            "entropy": -1.000088900581841e-12,
                                                                                                                                                            "value": "Europe"
                                                                                                                                                          },
                                                                                                                                                          "num_date": {
                                                                                                                                                            "confidence": [
                                                                                                                                                              2020.9330601092897,
                                                                                                                                                              2020.9330601092897
                                                                                                                                                            ],
                                                                                                                                                            "value": 2020.9330601092897
                                                                                                                                                          },
                                                                                                                                                          "originating_lab": {
                                                                                                                                                            "value": "Labor Dr. Krause & Kollegen MVZ GmbH"
                                                                                                                                                          },
                                                                                                                                                          "pangolin_lineage": {
                                                                                                                                                            "value": "B.1"
                                                                                                                                                          },
                                                                                                                                                          "recency": {
                                                                                                                                                            "value": "Older"
                                                                                                                                                          },
                                                                                                                                                          "region": {
                                                                                                                                                            "value": "Europe"
                                                                                                                                                          },
                                                                                                                                                          "region_exposure": {
                                                                                                                                                            "value": "Europe"
                                                                                                                                                          },
                                                                                                                                                          "subclade_membership": {
                                                                                                                                                            "value": "20B"
                                                                                                                                                          },
                                                                                                                                                          "submitting_lab": {
                                                                                                                                                            "value": "Robert Koch Institute, Influenza and respiratory viruses FG17 & Bioinformatics MF1, Berlin, Germany"
                                                                                                                                                          },
                                                                                                                                                          "url": "https://www.gisaid.org"
                                                                                                                                                        }
                                                                                                                                                      }
                                                                                                                                                    ],
                                                                                                                                                    "name": "NODE_0003067",
                                                                                                                                                    "node_attrs": {
                                                                                                                                                      "clade_membership": {
                                                                                                                                                        "value": "20B"
                                                                                                                                                      },
                                                                                                                                                      "div": 10,
                                                                                                                                                      "custom_location": {
                                                                                                                                                        "confidence": {
                                                                                                                                                          "Africa": 0.006621342072915806,
                                                                                                                                                          "Asia": 0.06817710520579681,
                                                                                                                                                          "Europe": 0.5608243841186664,
                                                                                                                                                          "South America": 0.3610331138119311
                                                                                                                                                        },
                                                                                                                                                        "entropy": 0.929572054526089,
                                                                                                                                                        "value": "Europe"
                                                                                                                                                      },
                                                                                                                                                      "num_date": {
                                                                                                                                                        "confidence": [
                                                                                                                                                          2020.5305755011439,
                                                                                                                                                          2020.8541507831098
                                                                                                                                                        ],
                                                                                                                                                        "value": 2020.5991867690118
                                                                                                                                                      },
                                                                                                                                                      "subclade_membership": {
                                                                                                                                                        "value": "20B"
                                                                                                                                                      }
                                                                                                                                                    }
                                                                                                                                                  },
                                                                                                                                                  {
                                                                                                                                                    "branch_attrs": {
                                                                                                                                                      "mutations": {}
                                                                                                                                                    },
                                                                                                                                                    "children": [
                                                                                                                                                      {
                                                                                                                                                        "branch_attrs": {
                                                                                                                                                          "mutations": {}
                                                                                                                                                        },
                                                                                                                                                        "children": [
                                                                                                                                                          {
                                                                                                                                                            "branch_attrs": {
                                                                                                                                                              "mutations": {}
                                                                                                                                                            },
                                                                                                                                                            "name": "Gambia/GC19-3856/2020",
                                                                                                                                                            "node_attrs": {
                                                                                                                                                              "author": {
                                                                                                                                                                "author": "Abdul Karim sesay et al",
                                                                                                                                                                "value": "Abdul Karim sesay et al"
                                                                                                                                                              },
                                                                                                                                                              "clade_membership": {
                                                                                                                                                                "value": "20B"
                                                                                                                                                              },
                                                                                                                                                              "country": {
                                                                                                                                                                "value": "Africa"
                                                                                                                                                              },
                                                                                                                                                              "div": 9,
                                                                                                                                                              "division": {
                                                                                                                                                                "value": "Africa"
                                                                                                                                                              },
                                                                                                                                                              "division_exposure": {
                                                                                                                                                                "value": "Africa"
                                                                                                                                                              },
                                                                                                                                                              "gisaid_epi_isl": {
                                                                                                                                                                "value": "EPI_ISL_561103"
                                                                                                                                                              },
                                                                                                                                                              "host": {
                                                                                                                                                                "value": "Human"
                                                                                                                                                              },
                                                                                                                                                              "custom_location": {
                                                                                                                                                                "confidence": {
                                                                                                                                                                  "Africa": 1.0
                                                                                                                                                                },
                                                                                                                                                                "entropy": -1.000088900581841e-12,
                                                                                                                                                                "value": "Africa"
                                                                                                                                                              },
                                                                                                                                                              "num_date": {
                                                                                                                                                                "confidence": [
                                                                                                                                                                  2020.5696721311476,
                                                                                                                                                                  2020.5696721311476
                                                                                                                                                                ],
                                                                                                                                                                "value": 2020.5696721311476
                                                                                                                                                              },
                                                                                                                                                              "originating_lab": {
                                                                                                                                                                "value": "MRCG at LSHTM Genomics lab"
                                                                                                                                                              },
                                                                                                                                                              "pangolin_lineage": {
                                                                                                                                                                "value": "B.1"
                                                                                                                                                              },
                                                                                                                                                              "recency": {
                                                                                                                                                                "value": "Older"
                                                                                                                                                              },
                                                                                                                                                              "region": {
                                                                                                                                                                "value": "Africa"
                                                                                                                                                              },
                                                                                                                                                              "region_exposure": {
                                                                                                                                                                "value": "Africa"
                                                                                                                                                              },

                                                                                                                                                              "subclade_membership": {
                                                                                                                                                                "value": "20B"
                                                                                                                                                              },
                                                                                                                                                              "submitting_lab": {
                                                                                                                                                                "value": "MRCG at LSHTM Genomics lab"
                                                                                                                                                              },
                                                                                                                                                              "url": "https://www.gisaid.org"
                                                                                                                                                            }
                                                                                                                                                          },
                                                                                                                                                          {
                                                                                                                                                            "branch_attrs": {
                                                                                                                                                              "mutations": {}
                                                                                                                                                            },
                                                                                                                                                            "name": "Canada/BC-BCCDC-3376/2020",
                                                                                                                                                            "node_attrs": {
                                                                                                                                                              "author": {
                                                                                                                                                                "author": "Prystajecky Natalie et al",
                                                                                                                                                                "value": "Prystajecky Natalie et al"
                                                                                                                                                              },
                                                                                                                                                              "clade_membership": {
                                                                                                                                                                "value": "20B"
                                                                                                                                                              },
                                                                                                                                                              "country": {
                                                                                                                                                                "value": "North America"
                                                                                                                                                              },
                                                                                                                                                              "div": 9,
                                                                                                                                                              "division": {
                                                                                                                                                                "value": "North America"
                                                                                                                                                              },
                                                                                                                                                              "division_exposure": {
                                                                                                                                                                "value": "North America"
                                                                                                                                                              },
                                                                                                                                                              "gisaid_epi_isl": {
                                                                                                                                                                "value": "EPI_ISL_968334"
                                                                                                                                                              },
                                                                                                                                                              "host": {
                                                                                                                                                                "value": "Human"
                                                                                                                                                              },
                                                                                                                                                              "custom_location": {
                                                                                                                                                                "confidence": {
                                                                                                                                                                  "North America": 1.0
                                                                                                                                                                },
                                                                                                                                                                "entropy": -1.000088900581841e-12,
                                                                                                                                                                "value": "North America"
                                                                                                                                                              },
                                                                                                                                                              "num_date": {
                                                                                                                                                                "confidence": [
                                                                                                                                                                  2020.5478142076502,
                                                                                                                                                                  2020.5478142076502
                                                                                                                                                                ],
                                                                                                                                                                "value": 2020.5478142076502
                                                                                                                                                              },
                                                                                                                                                              "originating_lab": {
                                                                                                                                                                "value": "BCCDC Public Health Laboratory"
                                                                                                                                                              },
                                                                                                                                                              "pangolin_lineage": {
                                                                                                                                                                "value": "B.1"
                                                                                                                                                              },
                                                                                                                                                              "recency": {
                                                                                                                                                                "value": "One month ago"
                                                                                                                                                              },
                                                                                                                                                              "region": {
                                                                                                                                                                "value": "North America"
                                                                                                                                                              },
                                                                                                                                                              "region_exposure": {
                                                                                                                                                                "value": "North America"
                                                                                                                                                              },
                                                                                                                                                              "subclade_membership": {
                                                                                                                                                                "value": "20B"
                                                                                                                                                              },
                                                                                                                                                              "submitting_lab": {
                                                                                                                                                                "value": "BCCDC Public Health Laboratory"
                                                                                                                                                              },
                                                                                                                                                              "url": "https://www.gisaid.org"
                                                                                                                                                            }
                                                                                                                                                          }
                                                                                                                                                        ],
                                                                                                                                                        "name": "NODE_0001998",
                                                                                                                                                        "node_attrs": {
                                                                                                                                                          "clade_membership": {
                                                                                                                                                            "value": "20B"
                                                                                                                                                          },
                                                                                                                                                          "div": 9,
                                                                                                                                                          "custom_location": {
                                                                                                                                                            "confidence": {
                                                                                                                                                              "Africa": 0.2219251373120748,
                                                                                                                                                              "Europe": 0.38906734680291116,
                                                                                                                                                              "North America": 0.17026961766055046,
                                                                                                                                                              "South America": 0.1841749855544007
                                                                                                                                                            },
                                                                                                                                                            "entropy": 1.433737625970819,
                                                                                                                                                            "value": "Europe"
                                                                                                                                                          },
                                                                                                                                                          "num_date": {
                                                                                                                                                            "confidence": [
                                                                                                                                                              2020.5201947186297,
                                                                                                                                                              2020.5478142076502
                                                                                                                                                            ],
                                                                                                                                                            "value": 2020.5478142076502
                                                                                                                                                          },
                                                                                                                                                          "subclade_membership": {
                                                                                                                                                            "value": "20B"
                                                                                                                                                          }
                                                                                                                                                        }
                                                                                                                                                      },
                                                                                                                                                      {
                                                                                                                                                        "branch_attrs": {
                                                                                                                                                          "mutations": {}
                                                                                                                                                        },
                                                                                                                                                        "children": [
                                                                                                                                                          {
                                                                                                                                                            "branch_attrs": {
                                                                                                                                                              "labels": {
                                                                                                                                                                "aa": "N: A152S; ORF1a: S2600A; S: H245R"
                                                                                                                                                              },
                                                                                                                                                              "mutations": {
                                                                                                                                                                "N": [
                                                                                                                                                                  "A152S"
                                                                                                                                                                ],
                                                                                                                                                                "ORF1a": [
                                                                                                                                                                  "S2600A"
                                                                                                                                                                ],
                                                                                                                                                                "S": [
                                                                                                                                                                  "H245R"
                                                                                                                                                                ],
                                                                                                                                                                "nuc": [
                                                                                                                                                                  "T8063G",
                                                                                                                                                                  "A22296G",
                                                                                                                                                                  "G28727T"
                                                                                                                                                                ]
                                                                                                                                                              }
                                                                                                                                                            },
                                                                                                                                                            "name": "Peru/ICA-INS-267/2020",
                                                                                                                                                            "node_attrs": {

                                                                                                                                                              "author": {
                                                                                                                                                                "author": "Carlos Padilla Rojas et al",
                                                                                                                                                                "value": "Carlos Padilla Rojas et al"
                                                                                                                                                              },
                                                                                                                                                              "clade_membership": {
                                                                                                                                                                "value": "20B"
                                                                                                                                                              },
                                                                                                                                                              "country": {
                                                                                                                                                                "value": "Peru"
                                                                                                                                                              },
                                                                                                                                                              "div": 12,
                                                                                                                                                              "division": {
                                                                                                                                                                "value": "Ica"
                                                                                                                                                              },
                                                                                                                                                              "division_exposure": {
                                                                                                                                                                "value": "Ica"
                                                                                                                                                              },
                                                                                                                                                              "gisaid_epi_isl": {
                                                                                                                                                                "value": "EPI_ISL_1093158"
                                                                                                                                                              },
                                                                                                                                                              "host": {
                                                                                                                                                                "value": "Human"
                                                                                                                                                              },
                                                                                                                                                              "custom_location": {
                                                                                                                                                                "confidence": {
                                                                                                                                                                  "South America": 0.9999999999999999
                                                                                                                                                                },
                                                                                                                                                                "entropy": -9.99866855976916e-13,
                                                                                                                                                                "value": "South America"
                                                                                                                                                              },
                                                                                                                                                              "num_date": {
                                                                                                                                                                "confidence": [
                                                                                                                                                                  2020.7254098360656,
                                                                                                                                                                  2020.7254098360656
                                                                                                                                                                ],
                                                                                                                                                                "value": 2020.7254098360656
                                                                                                                                                              },
                                                                                                                                                              "originating_lab": {
                                                                                                                                                                "value": "Laboratorio de Referencia Nacional de Virus Respiratorio. Instituto Nacional de Salud Per\u00fa"
                                                                                                                                                              },
                                                                                                                                                              "pangolin_lineage": {
                                                                                                                                                                "value": "B.1.1.29"
                                                                                                                                                              },
                                                                                                                                                              "recency": {
                                                                                                                                                                "value": "3-7 days ago"
                                                                                                                                                              },
                                                                                                                                                              "region": {
                                                                                                                                                                "value": "South America"
                                                                                                                                                              },
                                                                                                                                                              "region_exposure": {
                                                                                                                                                                "value": "South America"
                                                                                                                                                              },

                                                                                                                                                              "subclade_membership": {
                                                                                                                                                                "value": "20B"
                                                                                                                                                              },
                                                                                                                                                              "submitting_lab": {
                                                                                                                                                                "value": "Laboratorio de Referencia Nacional de Biotecnolog\u00eda y Biolog\u00eda Molecular. Instituto Nacional de Salud Per\u00fa"
                                                                                                                                                              },
                                                                                                                                                              "url": "https://www.gisaid.org"
                                                                                                                                                            }
                                                                                                                                                          },
                                                                                                                                                          {
                                                                                                                                                            "branch_attrs": {
                                                                                                                                                              "mutations": {}
                                                                                                                                                            },
                                                                                                                                                            "children": [
                                                                                                                                                              {
                                                                                                                                                                "branch_attrs": {
                                                                                                                                                                  "labels": {
                                                                                                                                                                    "aa": "ORF1a: P959S"
                                                                                                                                                                  },
                                                                                                                                                                  "mutations": {
                                                                                                                                                                    "ORF1a": [
                                                                                                                                                                      "P959S"
                                                                                                                                                                    ],
                                                                                                                                                                    "nuc": [
                                                                                                                                                                      "C3140T"
                                                                                                                                                                    ]
                                                                                                                                                                  }
                                                                                                                                                                },
                                                                                                                                                                "children": [
                                                                                                                                                                  {
                                                                                                                                                                    "branch_attrs": {
                                                                                                                                                                      "labels": {
                                                                                                                                                                        "aa": "ORF1a: T1437A, S3884L"
                                                                                                                                                                      },
                                                                                                                                                                      "mutations": {
                                                                                                                                                                        "ORF1a": [
                                                                                                                                                                          "T1437A",
                                                                                                                                                                          "S3884L"
                                                                                                                                                                        ],
                                                                                                                                                                        "nuc": [
                                                                                                                                                                          "C1513T",
                                                                                                                                                                          "T3163C",
                                                                                                                                                                          "C3487A",
                                                                                                                                                                          "T4516C",
                                                                                                                                                                          "A4574G",
                                                                                                                                                                          "C11916T"
                                                                                                                                                                        ]
                                                                                                                                                                      }
                                                                                                                                                                    },
                                                                                                                                                                    "name": "CzechRepublic/NRL_11457/2020",
                                                                                                                                                                    "node_attrs": {

                                                                                                                                                                      "author": {
                                                                                                                                                                        "author": "Nagy et al",
                                                                                                                                                                        "value": "Nagy et al"
                                                                                                                                                                      },
                                                                                                                                                                      "clade_membership": {
                                                                                                                                                                        "value": "20B"
                                                                                                                                                                      },
                                                                                                                                                                      "country": {
                                                                                                                                                                        "value": "Europe"
                                                                                                                                                                      },
                                                                                                                                                                      "div": 16,
                                                                                                                                                                      "division": {
                                                                                                                                                                        "value": "Europe"
                                                                                                                                                                      },
                                                                                                                                                                      "division_exposure": {
                                                                                                                                                                        "value": "Europe"
                                                                                                                                                                      },
                                                                                                                                                                      "gisaid_epi_isl": {
                                                                                                                                                                        "value": "EPI_ISL_792695"
                                                                                                                                                                      },
                                                                                                                                                                      "host": {
                                                                                                                                                                        "value": "Human"
                                                                                                                                                                      },
                                                                                                                                                                      "custom_location": {
                                                                                                                                                                        "confidence": {
                                                                                                                                                                          "Europe": 1.0
                                                                                                                                                                        },
                                                                                                                                                                        "entropy": -1.000088900581841e-12,
                                                                                                                                                                        "value": "Europe"
                                                                                                                                                                      },
                                                                                                                                                                      "num_date": {
                                                                                                                                                                        "confidence": [
                                                                                                                                                                          2020.8948087431695,
                                                                                                                                                                          2020.8948087431695
                                                                                                                                                                        ],
                                                                                                                                                                        "value": 2020.8948087431695
                                                                                                                                                                      },
                                                                                                                                                                      "originating_lab": {
                                                                                                                                                                        "value": "The National Institute of Public Health"
                                                                                                                                                                      },
                                                                                                                                                                      "pangolin_lineage": {
                                                                                                                                                                        "value": "B.1.1.12"
                                                                                                                                                                      },
                                                                                                                                                                      "recency": {
                                                                                                                                                                        "value": "Older"
                                                                                                                                                                      },
                                                                                                                                                                      "region": {
                                                                                                                                                                        "value": "Europe"
                                                                                                                                                                      },
                                                                                                                                                                      "region_exposure": {
                                                                                                                                                                        "value": "Europe"
                                                                                                                                                                      },

                                                                                                                                                                      "subclade_membership": {
                                                                                                                                                                        "value": "20B"
                                                                                                                                                                      },
                                                                                                                                                                      "submitting_lab": {
                                                                                                                                                                        "value": "State Veterinary Institute Prague"
                                                                                                                                                                      },
                                                                                                                                                                      "url": "https://www.gisaid.org"
                                                                                                                                                                    }
                                                                                                                                                                  },
                                                                                                                                                                  {
                                                                                                                                                                    "branch_attrs": {
                                                                                                                                                                      "mutations": {
                                                                                                                                                                        "nuc": [
                                                                                                                                                                          "T19839C"
                                                                                                                                                                        ]
                                                                                                                                                                      }
                                                                                                                                                                    },
                                                                                                                                                                    "name": "Mexico/MEX-InDRE_167/2020",
                                                                                                                                                                    "node_attrs": {

                                                                                                                                                                      "author": {
                                                                                                                                                                        "author": "Claudia Wong-Arambula et al",
                                                                                                                                                                        "value": "Claudia Wong-Arambula et al"
                                                                                                                                                                      },
                                                                                                                                                                      "clade_membership": {
                                                                                                                                                                        "value": "20B"
                                                                                                                                                                      },
                                                                                                                                                                      "country": {
                                                                                                                                                                        "value": "North America"
                                                                                                                                                                      },
                                                                                                                                                                      "div": 11,
                                                                                                                                                                      "division": {
                                                                                                                                                                        "value": "North America"
                                                                                                                                                                      },
                                                                                                                                                                      "division_exposure": {
                                                                                                                                                                        "value": "North America"
                                                                                                                                                                      },
                                                                                                                                                                      "gisaid_epi_isl": {
                                                                                                                                                                        "value": "EPI_ISL_913968"
                                                                                                                                                                      },
                                                                                                                                                                      "host": {
                                                                                                                                                                        "value": "Human"
                                                                                                                                                                      },
                                                                                                                                                                      "custom_location": {
                                                                                                                                                                        "confidence": {
                                                                                                                                                                          "North America": 0.9999999999999999
                                                                                                                                                                        },
                                                                                                                                                                        "entropy": -9.99866855976916e-13,
                                                                                                                                                                        "value": "North America"
                                                                                                                                                                      },
                                                                                                                                                                      "num_date": {
                                                                                                                                                                        "confidence": [
                                                                                                                                                                          2020.9603825136612,
                                                                                                                                                                          2020.9603825136612
                                                                                                                                                                        ],
                                                                                                                                                                        "value": 2020.9603825136612
                                                                                                                                                                      },
                                                                                                                                                                      "originating_lab": {
                                                                                                                                                                        "value": "Instituto de Diagnostico y Referencia Epidemiologicos INDRE_RNLSP"
                                                                                                                                                                      },
                                                                                                                                                                      "pangolin_lineage": {
                                                                                                                                                                        "value": "B.1.1"
                                                                                                                                                                      },
                                                                                                                                                                      "recency": {
                                                                                                                                                                        "value": "Older"
                                                                                                                                                                      },
                                                                                                                                                                      "region": {
                                                                                                                                                                        "value": "North America"
                                                                                                                                                                      },
                                                                                                                                                                      "region_exposure": {
                                                                                                                                                                        "value": "North America"
                                                                                                                                                                      },

                                                                                                                                                                      "subclade_membership": {
                                                                                                                                                                        "value": "20B"
                                                                                                                                                                      },
                                                                                                                                                                      "submitting_lab": {
                                                                                                                                                                        "value": "Instituto de Diagnostico y Referencia Epidemiologicos (INDRE)"
                                                                                                                                                                      },
                                                                                                                                                                      "url": "https://www.gisaid.org"
                                                                                                                                                                    }
                                                                                                                                                                  }
                                                                                                                                                                ],
                                                                                                                                                                "name": "NODE_0003059",
                                                                                                                                                                "node_attrs": {
                                                                                                                                                                  "clade_membership": {
                                                                                                                                                                    "value": "20B"
                                                                                                                                                                  },
                                                                                                                                                                  "div": 10,
                                                                                                                                                                  "custom_location": {
                                                                                                                                                                    "confidence": {
                                                                                                                                                                      "Asia": 0.009225958060289965,
                                                                                                                                                                      "Europe": 0.8239082190738456,
                                                                                                                                                                      "North America": 0.11750551245258997,
                                                                                                                                                                      "South America": 0.04610730098362452
                                                                                                                                                                    },
                                                                                                                                                                    "entropy": 0.6160094322507188,
                                                                                                                                                                    "value": "Europe"
                                                                                                                                                                  },
                                                                                                                                                                  "num_date": {
                                                                                                                                                                    "confidence": [
                                                                                                                                                                      2020.6542013488297,
                                                                                                                                                                      2020.8353460622056
                                                                                                                                                                    ],
                                                                                                                                                                    "value": 2020.7738244443988
                                                                                                                                                                  },
                                                                                                                                                                  "subclade_membership": {
                                                                                                                                                                    "value": "20B"
                                                                                                                                                                  }
                                                                                                                                                                }
                                                                                                                                                              },
                                                                                                                                                              {
                                                                                                                                                                "branch_attrs": {
                                                                                                                                                                  "mutations": {}
                                                                                                                                                                },
                                                                                                                                                                "children": [
                                                                                                                                                                  {
                                                                                                                                                                    "branch_attrs": {
                                                                                                                                                                      "mutations": {
                                                                                                                                                                        "nuc": [
                                                                                                                                                                          "C3695T",
                                                                                                                                                                          "C13548T"
                                                                                                                                                                        ]
                                                                                                                                                                      }
                                                                                                                                                                    },
                                                                                                                                                                    "name": "Russia/KDA-RII-MH4924S/2020",
                                                                                                                                                                    "node_attrs": {

                                                                                                                                                                      "author": {
                                                                                                                                                                        "author": "Andrey Komissarov et al",
                                                                                                                                                                        "value": "Andrey Komissarov et al A"
                                                                                                                                                                      },
                                                                                                                                                                      "clade_membership": {
                                                                                                                                                                        "value": "20B"
                                                                                                                                                                      },
                                                                                                                                                                      "country": {
                                                                                                                                                                        "value": "Europe"
                                                                                                                                                                      },
                                                                                                                                                                      "div": 11,
                                                                                                                                                                      "division": {
                                                                                                                                                                        "value": "Europe"
                                                                                                                                                                      },
                                                                                                                                                                      "division_exposure": {
                                                                                                                                                                        "value": "Europe"
                                                                                                                                                                      },
                                                                                                                                                                      "gisaid_epi_isl": {
                                                                                                                                                                        "value": "EPI_ISL_733286"
                                                                                                                                                                      },
                                                                                                                                                                      "host": {
                                                                                                                                                                        "value": "Human"
                                                                                                                                                                      },
                                                                                                                                                                      "custom_location": {
                                                                                                                                                                        "confidence": {
                                                                                                                                                                          "Europe": 1.0
                                                                                                                                                                        },
                                                                                                                                                                        "entropy": -1.000088900581841e-12,
                                                                                                                                                                        "value": "Europe"
                                                                                                                                                                      },
                                                                                                                                                                      "num_date": {
                                                                                                                                                                        "confidence": [
                                                                                                                                                                          2020.785519125683,
                                                                                                                                                                          2020.785519125683
                                                                                                                                                                        ],
                                                                                                                                                                        "value": 2020.785519125683
                                                                                                                                                                      },
                                                                                                                                                                      "originating_lab": {
                                                                                                                                                                        "value": "WHO National Influenza Centre Russian Federation"
                                                                                                                                                                      },
                                                                                                                                                                      "pangolin_lineage": {
                                                                                                                                                                        "value": "B.1.1.29"
                                                                                                                                                                      },
                                                                                                                                                                      "recency": {
                                                                                                                                                                        "value": "Older"
                                                                                                                                                                      },
                                                                                                                                                                      "region": {
                                                                                                                                                                        "value": "Europe"
                                                                                                                                                                      },
                                                                                                                                                                      "region_exposure": {
                                                                                                                                                                        "value": "Europe"
                                                                                                                                                                      },

                                                                                                                                                                      "subclade_membership": {
                                                                                                                                                                        "value": "20B"
                                                                                                                                                                      },
                                                                                                                                                                      "submitting_lab": {
                                                                                                                                                                        "value": "WHO National Influenza Centre Russian Federation"
                                                                                                                                                                      },
                                                                                                                                                                      "url": "https://www.gisaid.org"
                                                                                                                                                                    }
                                                                                                                                                                  },
                                                                                                                                                                  {
                                                                                                                                                                    "branch_attrs": {
                                                                                                                                                                      "mutations": {}
                                                                                                                                                                    },
                                                                                                                                                                    "children": [
                                                                                                                                                                      {
                                                                                                                                                                        "branch_attrs": {
                                                                                                                                                                          "mutations": {}
                                                                                                                                                                        },
                                                                                                                                                                        "children": [
                                                                                                                                                                          {
                                                                                                                                                                            "branch_attrs": {
                                                                                                                                                                              "labels": {
                                                                                                                                                                                "aa": "ORF1a: A1268V; S: I233V"
                                                                                                                                                                              },
                                                                                                                                                                              "mutations": {
                                                                                                                                                                                "ORF1a": [
                                                                                                                                                                                  "A1268V"
                                                                                                                                                                                ],
                                                                                                                                                                                "S": [
                                                                                                                                                                                  "I233V"
                                                                                                                                                                                ],
                                                                                                                                                                                "nuc": [
                                                                                                                                                                                  "C4068T",
                                                                                                                                                                                  "A22259G"
                                                                                                                                                                                ]
                                                                                                                                                                              }
                                                                                                                                                                            },
                                                                                                                                                                            "name": "Denmark/DCGC-15194/2020",
                                                                                                                                                                            "node_attrs": {
                                                                                                                                                                              "author": {
                                                                                                                                                                                "author": "Danish Covid-19 Genome Consortium et al",
                                                                                                                                                                                "value": "Danish Covid-19 Genome Consortium et al"
                                                                                                                                                                              },
                                                                                                                                                                              "clade_membership": {
                                                                                                                                                                                "value": "20B"
                                                                                                                                                                              },
                                                                                                                                                                              "country": {
                                                                                                                                                                                "value": "Europe"
                                                                                                                                                                              },
                                                                                                                                                                              "div": 11,
                                                                                                                                                                              "division": {
                                                                                                                                                                                "value": "Europe"
                                                                                                                                                                              },
                                                                                                                                                                              "division_exposure": {
                                                                                                                                                                                "value": "Europe"
                                                                                                                                                                              },
                                                                                                                                                                              "gisaid_epi_isl": {
                                                                                                                                                                                "value": "EPI_ISL_713245"
                                                                                                                                                                              },
                                                                                                                                                                              "host": {
                                                                                                                                                                                "value": "Human"
                                                                                                                                                                              },
                                                                                                                                                                              "custom_location": {
                                                                                                                                                                                "confidence": {
                                                                                                                                                                                  "Europe": 1.0
                                                                                                                                                                                },
                                                                                                                                                                                "entropy": -1.000088900581841e-12,
                                                                                                                                                                                "value": "Europe"
                                                                                                                                                                              },
                                                                                                                                                                              "num_date": {
                                                                                                                                                                                "confidence": [
                                                                                                                                                                                  2020.8948087431695,
                                                                                                                                                                                  2020.8948087431695
                                                                                                                                                                                ],
                                                                                                                                                                                "value": 2020.8948087431695
                                                                                                                                                                              },
                                                                                                                                                                              "originating_lab": {
                                                                                                                                                                                "value": "Department of Virus and Microbiological Special Diagnostics, Statens Serum Institut, Copenhagen, Denmark"
                                                                                                                                                                              },
                                                                                                                                                                              "pangolin_lineage": {
                                                                                                                                                                                "value": "B.1"
                                                                                                                                                                              },
                                                                                                                                                                              "recency": {
                                                                                                                                                                                "value": "Older"
                                                                                                                                                                              },
                                                                                                                                                                              "region": {
                                                                                                                                                                                "value": "Europe"
                                                                                                                                                                              },
                                                                                                                                                                              "region_exposure": {
                                                                                                                                                                                "value": "Europe"
                                                                                                                                                                              },
                                                                                                                                                                              "subclade_membership": {
                                                                                                                                                                                "value": "20B"
                                                                                                                                                                              },
                                                                                                                                                                              "submitting_lab": {
                                                                                                                                                                                "value": "Albertsen Lab, Department of Chemistry and Bioscience, Aalborg University, Denmark"
                                                                                                                                                                              },
                                                                                                                                                                              "url": "https://www.gisaid.org"
                                                                                                                                                                            }
                                                                                                                                                                          },
                                                                                                                                                                          {
                                                                                                                                                                            "branch_attrs": {
                                                                                                                                                                              "labels": {
                                                                                                                                                                                "aa": "ORF1b: V1021F"
                                                                                                                                                                              },
                                                                                                                                                                              "mutations": {
                                                                                                                                                                                "ORF1b": [
                                                                                                                                                                                  "V1021F"
                                                                                                                                                                                ],
                                                                                                                                                                                "nuc": [
                                                                                                                                                                                  "C12733T",
                                                                                                                                                                                  "G16528T"
                                                                                                                                                                                ]
                                                                                                                                                                              }
                                                                                                                                                                            },
                                                                                                                                                                            "children": [
                                                                                                                                                                              {
                                                                                                                                                                                "branch_attrs": {
                                                                                                                                                                                  "mutations": {
                                                                                                                                                                                    "nuc": [
                                                                                                                                                                                      "A22411G"
                                                                                                                                                                                    ]
                                                                                                                                                                                  }
                                                                                                                                                                                },
                                                                                                                                                                                "name": "Russia/OMS-ORINFI-MH10281M/2020",
                                                                                                                                                                                "node_attrs": {

                                                                                                                                                                                  "author": {
                                                                                                                                                                                    "author": "Andrey Komissarov et al",
                                                                                                                                                                                    "value": "Andrey Komissarov et al A"
                                                                                                                                                                                  },
                                                                                                                                                                                  "clade_membership": {
                                                                                                                                                                                    "value": "20B"
                                                                                                                                                                                  },
                                                                                                                                                                                  "country": {
                                                                                                                                                                                    "value": "Europe"
                                                                                                                                                                                  },
                                                                                                                                                                                  "div": 12,
                                                                                                                                                                                  "division": {
                                                                                                                                                                                    "value": "Europe"
                                                                                                                                                                                  },
                                                                                                                                                                                  "division_exposure": {
                                                                                                                                                                                    "value": "Europe"
                                                                                                                                                                                  },
                                                                                                                                                                                  "gisaid_epi_isl": {
                                                                                                                                                                                    "value": "EPI_ISL_733486"
                                                                                                                                                                                  },
                                                                                                                                                                                  "host": {
                                                                                                                                                                                    "value": "Human"
                                                                                                                                                                                  },
                                                                                                                                                                                  "custom_location": {
                                                                                                                                                                                    "confidence": {
                                                                                                                                                                                      "Europe": 1.0
                                                                                                                                                                                    },
                                                                                                                                                                                    "entropy": -1.000088900581841e-12,
                                                                                                                                                                                    "value": "Europe"
                                                                                                                                                                                  },
                                                                                                                                                                                  "num_date": {
                                                                                                                                                                                    "confidence": [
                                                                                                                                                                                      2020.8620218579235,
                                                                                                                                                                                      2020.8620218579235
                                                                                                                                                                                    ],
                                                                                                                                                                                    "value": 2020.8620218579235
                                                                                                                                                                                  },
                                                                                                                                                                                  "originating_lab": {
                                                                                                                                                                                    "value": "Omsk Research Institute of Natural Focal Infections"
                                                                                                                                                                                  },
                                                                                                                                                                                  "pangolin_lineage": {
                                                                                                                                                                                    "value": "B.1.1.29"
                                                                                                                                                                                  },
                                                                                                                                                                                  "recency": {
                                                                                                                                                                                    "value": "Older"
                                                                                                                                                                                  },
                                                                                                                                                                                  "region": {
                                                                                                                                                                                    "value": "Europe"
                                                                                                                                                                                  },
                                                                                                                                                                                  "region_exposure": {
                                                                                                                                                                                    "value": "Europe"
                                                                                                                                                                                  },

                                                                                                                                                                                  "subclade_membership": {
                                                                                                                                                                                    "value": "20B"
                                                                                                                                                                                  },
                                                                                                                                                                                  "submitting_lab": {
                                                                                                                                                                                    "value": "WHO National Influenza Centre Russian Federation"
                                                                                                                                                                                  },
                                                                                                                                                                                  "url": "https://www.gisaid.org"
                                                                                                                                                                                }
                                                                                                                                                                              },
                                                                                                                                                                              {
                                                                                                                                                                                "branch_attrs": {
                                                                                                                                                                                  "mutations": {}
                                                                                                                                                                                },
                                                                                                                                                                                "name": "Russia/OMS-ORINFI-MH10282M/2020",
                                                                                                                                                                                "node_attrs": {

                                                                                                                                                                                  "author": {
                                                                                                                                                                                    "author": "Andrey Komissarov et al",
                                                                                                                                                                                    "value": "Andrey Komissarov et al A"
                                                                                                                                                                                  },
                                                                                                                                                                                  "clade_membership": {
                                                                                                                                                                                    "value": "20B"
                                                                                                                                                                                  },
                                                                                                                                                                                  "country": {
                                                                                                                                                                                    "value": "Europe"
                                                                                                                                                                                  },
                                                                                                                                                                                  "div": 11,
                                                                                                                                                                                  "division": {
                                                                                                                                                                                    "value": "Europe"
                                                                                                                                                                                  },
                                                                                                                                                                                  "division_exposure": {
                                                                                                                                                                                    "value": "Europe"
                                                                                                                                                                                  },
                                                                                                                                                                                  "gisaid_epi_isl": {
                                                                                                                                                                                    "value": "EPI_ISL_733487"
                                                                                                                                                                                  },
                                                                                                                                                                                  "host": {
                                                                                                                                                                                    "value": "Human"
                                                                                                                                                                                  },
                                                                                                                                                                                  "custom_location": {
                                                                                                                                                                                    "confidence": {
                                                                                                                                                                                      "Europe": 1.0
                                                                                                                                                                                    },
```
