## Supplementary Data 2 for "Emergence of the novel SARS-CoV-2 lineage P.4.1 and massive spread of P.2 in South Brazil": ncov_CVL_RS_South_America_14Abr2021.json (part 29 of 64)

```
                                                                                                                                                                                    "entropy": -1.000088900581841e-12,
                                                                                                                                                                                    "value": "Europe"
                                                                                                                                                                                  },
                                                                                                                                                                                  "num_date": {
                                                                                                                                                                                    "confidence": [
                                                                                                                                                                                      2020.8620218579235,
                                                                                                                                                                                      2020.8620218579235
                                                                                                                                                                                    ],
                                                                                                                                                                                    "value": 2020.8620218579235
                                                                                                                                                                                  },
                                                                                                                                                                                  "originating_lab": {
                                                                                                                                                                                    "value": "Omsk Research Institute of Natural Focal Infections"
                                                                                                                                                                                  },
                                                                                                                                                                                  "pangolin_lineage": {
                                                                                                                                                                                    "value": "B.1.1.29"
                                                                                                                                                                                  },
                                                                                                                                                                                  "recency": {
                                                                                                                                                                                    "value": "Older"
                                                                                                                                                                                  },
                                                                                                                                                                                  "region": {
                                                                                                                                                                                    "value": "Europe"
                                                                                                                                                                                  },
                                                                                                                                                                                  "region_exposure": {
                                                                                                                                                                                    "value": "Europe"
                                                                                                                                                                                  },

                                                                                                                                                                                  "subclade_membership": {
                                                                                                                                                                                    "value": "20B"
                                                                                                                                                                                  },
                                                                                                                                                                                  "submitting_lab": {
                                                                                                                                                                                    "value": "WHO National Influenza Centre Russian Federation"
                                                                                                                                                                                  },
                                                                                                                                                                                  "url": "https://www.gisaid.org"
                                                                                                                                                                                }
                                                                                                                                                                              }
                                                                                                                                                                            ],
                                                                                                                                                                            "name": "NODE_0003090",
                                                                                                                                                                            "node_attrs": {
                                                                                                                                                                              "clade_membership": {
                                                                                                                                                                                "value": "20B"
                                                                                                                                                                              },
                                                                                                                                                                              "div": 11,
                                                                                                                                                                              "custom_location": {
                                                                                                                                                                                "confidence": {
                                                                                                                                                                                  "Asia": 0.003461428971750938,
                                                                                                                                                                                  "Europe": 0.9932405834741497,
                                                                                                                                                                                  "South America": 0.0020255562629181395
                                                                                                                                                                                },
                                                                                                                                                                                "entropy": 0.04840613074263638,
                                                                                                                                                                                "value": "Europe"
                                                                                                                                                                              },
                                                                                                                                                                              "num_date": {
                                                                                                                                                                                "confidence": [
                                                                                                                                                                                  2020.8015680893036,
                                                                                                                                                                                  2020.8619483951547
                                                                                                                                                                                ],
                                                                                                                                                                                "value": 2020.8396113887466
                                                                                                                                                                              },
                                                                                                                                                                              "subclade_membership": {
                                                                                                                                                                                "value": "20B"
                                                                                                                                                                              }
                                                                                                                                                                            }
                                                                                                                                                                          }
                                                                                                                                                                        ],
                                                                                                                                                                        "name": "NODE_0002009",
                                                                                                                                                                        "node_attrs": {
                                                                                                                                                                          "clade_membership": {
                                                                                                                                                                            "value": "20B"
                                                                                                                                                                          },
                                                                                                                                                                          "div": 9,
                                                                                                                                                                          "custom_location": {
                                                                                                                                                                            "confidence": {
                                                                                                                                                                              "Africa": 0.0010438456853604707,
                                                                                                                                                                              "Asia": 0.00547217142829435,
                                                                                                                                                                              "Europe": 0.9900761477865652,
                                                                                                                                                                              "South America": 0.0028940427287309583
                                                                                                                                                                            },
                                                                                                                                                                            "entropy": 0.06659501865302977,
                                                                                                                                                                            "value": "Europe"
                                                                                                                                                                          },
                                                                                                                                                                          "num_date": {
                                                                                                                                                                            "confidence": [
                                                                                                                                                                              2020.7245913117038,
                                                                                                                                                                              2020.8137041858345
                                                                                                                                                                            ],
                                                                                                                                                                            "value": 2020.7676079046619
                                                                                                                                                                          },
                                                                                                                                                                          "subclade_membership": {
                                                                                                                                                                            "value": "20B"
                                                                                                                                                                          }
                                                                                                                                                                        }
                                                                                                                                                                      },
                                                                                                                                                                      {
                                                                                                                                                                        "branch_attrs": {
                                                                                                                                                                          "mutations": {}
                                                                                                                                                                        },
                                                                                                                                                                        "children": [
                                                                                                                                                                          {
                                                                                                                                                                            "branch_attrs": {
                                                                                                                                                                              "mutations": {}
                                                                                                                                                                            },
                                                                                                                                                                            "children": [
                                                                                                                                                                              {
                                                                                                                                                                                "branch_attrs": {
                                                                                                                                                                                  "mutations": {}
                                                                                                                                                                                },
                                                                                                                                                                                "name": "HongKong/HKPU-05177/2020",
                                                                                                                                                                                "node_attrs": {

                                                                                                                                                                                  "author": {
                                                                                                                                                                                    "author": "Gilman Kit-Hang Siu et al",
                                                                                                                                                                                    "value": "Gilman Kit-Hang Siu et al"
                                                                                                                                                                                  },
                                                                                                                                                                                  "clade_membership": {
                                                                                                                                                                                    "value": "20B"
                                                                                                                                                                                  },
                                                                                                                                                                                  "country": {
                                                                                                                                                                                    "value": "Asia"
                                                                                                                                                                                  },
                                                                                                                                                                                  "div": 9,
                                                                                                                                                                                  "division": {
                                                                                                                                                                                    "value": "Asia"
                                                                                                                                                                                  },
                                                                                                                                                                                  "division_exposure": {
                                                                                                                                                                                    "value": "Asia"
                                                                                                                                                                                  },
                                                                                                                                                                                  "gisaid_epi_isl": {
                                                                                                                                                                                    "value": "EPI_ISL_1019640"
                                                                                                                                                                                  },
                                                                                                                                                                                  "host": {
                                                                                                                                                                                    "value": "Human"
                                                                                                                                                                                  },
                                                                                                                                                                                  "custom_location": {
                                                                                                                                                                                    "confidence": {
                                                                                                                                                                                      "Asia": 1.0
                                                                                                                                                                                    },
                                                                                                                                                                                    "entropy": -1.000088900581841e-12,
                                                                                                                                                                                    "value": "Asia"
                                                                                                                                                                                  },
                                                                                                                                                                                  "num_date": {
                                                                                                                                                                                    "confidence": [
                                                                                                                                                                                      2020.7773224043715,
                                                                                                                                                                                      2020.7773224043715
                                                                                                                                                                                    ],
                                                                                                                                                                                    "value": 2020.7773224043715
                                                                                                                                                                                  },
                                                                                                                                                                                  "originating_lab": {
                                                                                                                                                                                    "value": "Department of Health Technology and Informatics, The Hong Kong Polytechnic University"
                                                                                                                                                                                  },
                                                                                                                                                                                  "pangolin_lineage": {
                                                                                                                                                                                    "value": "B.1.1.29"
                                                                                                                                                                                  },
                                                                                                                                                                                  "recency": {
                                                                                                                                                                                    "value": "One month ago"
                                                                                                                                                                                  },
                                                                                                                                                                                  "region": {
                                                                                                                                                                                    "value": "Asia"
                                                                                                                                                                                  },
                                                                                                                                                                                  "region_exposure": {
                                                                                                                                                                                    "value": "Asia"
                                                                                                                                                                                  },

                                                                                                                                                                                  "subclade_membership": {
                                                                                                                                                                                    "value": "20B"
                                                                                                                                                                                  },
                                                                                                                                                                                  "submitting_lab": {
                                                                                                                                                                                    "value": "Department of Health Technology and Informatics, The Hong Kong Polytechnic University"
                                                                                                                                                                                  },
                                                                                                                                                                                  "url": "https://www.gisaid.org"
                                                                                                                                                                                }
                                                                                                                                                                              },
                                                                                                                                                                              {
                                                                                                                                                                                "branch_attrs": {
                                                                                                                                                                                  "labels": {
                                                                                                                                                                                    "aa": "ORF1a: K141-, S142-, F143-; S: N501Y"
                                                                                                                                                                                  },
                                                                                                                                                                                  "mutations": {
                                                                                                                                                                                    "ORF1a": [
                                                                                                                                                                                      "K141-",
                                                                                                                                                                                      "S142-",
                                                                                                                                                                                      "F143-"
                                                                                                                                                                                    ],
                                                                                                                                                                                    "S": [
                                                                                                                                                                                      "N501Y"
                                                                                                                                                                                    ],
                                                                                                                                                                                    "nuc": [
                                                                                                                                                                                      "A686-",
                                                                                                                                                                                      "A687-",
                                                                                                                                                                                      "G688-",
                                                                                                                                                                                      "T689-",
                                                                                                                                                                                      "C690-",
                                                                                                                                                                                      "A691-",
                                                                                                                                                                                      "T692-",
                                                                                                                                                                                      "T693-",
                                                                                                                                                                                      "T694-",
                                                                                                                                                                                      "A23063T"
                                                                                                                                                                                    ]
                                                                                                                                                                                  }
                                                                                                                                                                                },
                                                                                                                                                                                "children": [
                                                                                                                                                                                  {
                                                                                                                                                                                    "branch_attrs": {
                                                                                                                                                                                      "labels": {
                                                                                                                                                                                        "aa": "ORF1a: K1557N, T1558N, L1650-, N1651-, H1652-; S: I68X, H69-, V70X, *1274X"
                                                                                                                                                                                      },
                                                                                                                                                                                      "mutations": {
                                                                                                                                                                                        "ORF1a": [
                                                                                                                                                                                          "K1557N",
                                                                                                                                                                                          "T1558N",
                                                                                                                                                                                          "L1650-",
                                                                                                                                                                                          "N1651-",
                                                                                                                                                                                          "H1652-"
                                                                                                                                                                                        ],
                                                                                                                                                                                        "S": [
                                                                                                                                                                                          "I68X",
                                                                                                                                                                                          "H69-",
                                                                                                                                                                                          "V70X",
                                                                                                                                                                                          "*1274X"
                                                                                                                                                                                        ],
                                                                                                                                                                                        "nuc": [
                                                                                                                                                                                          "A3061G",
                                                                                                                                                                                          "G4936C",
                                                                                                                                                                                          "C4938A",
                                                                                                                                                                                          "A4939T",
                                                                                                                                                                                          "T5213-",
                                                                                                                                                                                          "T5214-",
                                                                                                                                                                                          "A5215-",
                                                                                                                                                                                          "A5216-",
                                                                                                                                                                                          "A5217-",
                                                                                                                                                                                          "T5218-",
                                                                                                                                                                                          "C5219-",
                                                                                                                                                                                          "A5220-",
                                                                                                                                                                                          "C5221-",
                                                                                                                                                                                          "T21765-",
                                                                                                                                                                                          "A21766-",
                                                                                                                                                                                          "C21767-",
                                                                                                                                                                                          "A21768-",
                                                                                                                                                                                          "T21769-",
                                                                                                                                                                                          "G21770-",
                                                                                                                                                                                          "T27384C"
                                                                                                                                                                                        ]
                                                                                                                                                                                      }
                                                                                                                                                                                    },
                                                                                                                                                                                    "name": "Turkey/HSGM-1318/2021",
                                                                                                                                                                                    "node_attrs": {
                                                                                                                                                                                      "author": {
                                                                                                                                                                                        "author": "Fatma Bayrakdar et al",
                                                                                                                                                                                        "value": "Fatma Bayrakdar et al"
                                                                                                                                                                                      },
                                                                                                                                                                                      "clade_membership": {
                                                                                                                                                                                        "value": "20B"
                                                                                                                                                                                      },
                                                                                                                                                                                      "country": {
                                                                                                                                                                                        "value": "Europe"
                                                                                                                                                                                      },
                                                                                                                                                                                      "div": 15,
                                                                                                                                                                                      "division": {
                                                                                                                                                                                        "value": "Europe"
                                                                                                                                                                                      },
                                                                                                                                                                                      "division_exposure": {
                                                                                                                                                                                        "value": "Europe"
                                                                                                                                                                                      },
                                                                                                                                                                                      "gisaid_epi_isl": {
                                                                                                                                                                                        "value": "EPI_ISL_935065"
                                                                                                                                                                                      },
                                                                                                                                                                                      "host": {
                                                                                                                                                                                        "value": "Human"
                                                                                                                                                                                      },
                                                                                                                                                                                      "custom_location": {
                                                                                                                                                                                        "confidence": {
                                                                                                                                                                                          "Europe": 1.0
                                                                                                                                                                                        },
                                                                                                                                                                                        "entropy": -1.000088900581841e-12,
                                                                                                                                                                                        "value": "Europe"
                                                                                                                                                                                      },
                                                                                                                                                                                      "num_date": {
                                                                                                                                                                                        "confidence": [
                                                                                                                                                                                          2021.0506849315068,
                                                                                                                                                                                          2021.0506849315068
                                                                                                                                                                                        ],
                                                                                                                                                                                        "value": 2021.0506849315068
                                                                                                                                                                                      },
                                                                                                                                                                                      "originating_lab": {
                                                                                                                                                                                        "value": "Ministry of Health Turkey"
                                                                                                                                                                                      },
                                                                                                                                                                                      "pangolin_lineage": {
                                                                                                                                                                                        "value": "B.1.1.29"
                                                                                                                                                                                      },
                                                                                                                                                                                      "recency": {
                                                                                                                                                                                        "value": "One month ago"
                                                                                                                                                                                      },
                                                                                                                                                                                      "region": {
                                                                                                                                                                                        "value": "Europe"
                                                                                                                                                                                      },
                                                                                                                                                                                      "region_exposure": {
                                                                                                                                                                                        "value": "Europe"
                                                                                                                                                                                      },
                                                                                                                                                                                      "subclade_membership": {
                                                                                                                                                                                        "value": "20B"
                                                                                                                                                                                      },
                                                                                                                                                                                      "submitting_lab": {
                                                                                                                                                                                        "value": "Ministry of Health Turkey"
                                                                                                                                                                                      },
                                                                                                                                                                                      "url": "https://www.gisaid.org"
                                                                                                                                                                                    }
                                                                                                                                                                                  },
                                                                                                                                                                                  {
                                                                                                                                                                                    "branch_attrs": {
                                                                                                                                                                                      "mutations": {}
                                                                                                                                                                                    },
                                                                                                                                                                                    "children": [
                                                                                                                                                                                      {
                                                                                                                                                                                        "branch_attrs": {
                                                                                                                                                                                          "labels": {
                                                                                                                                                                                            "aa": "S: V289I"
                                                                                                                                                                                          },
                                                                                                                                                                                          "mutations": {
                                                                                                                                                                                            "S": [
                                                                                                                                                                                              "V289I"
                                                                                                                                                                                            ],
                                                                                                                                                                                            "nuc": [
                                                                                                                                                                                              "G22427A"
                                                                                                                                                                                            ]
                                                                                                                                                                                          }
                                                                                                                                                                                        },
                                                                                                                                                                                        "name": "Turkey/HSGM-1356/2021",
                                                                                                                                                                                        "node_attrs": {
                                                                                                                                                                                          "author": {
                                                                                                                                                                                            "author": "Fatma Bayrakdar et al",
                                                                                                                                                                                            "value": "Fatma Bayrakdar et al"
                                                                                                                                                                                          },
                                                                                                                                                                                          "clade_membership": {
                                                                                                                                                                                            "value": "20B"
                                                                                                                                                                                          },
                                                                                                                                                                                          "country": {
                                                                                                                                                                                            "value": "Europe"
                                                                                                                                                                                          },
                                                                                                                                                                                          "div": 11,
                                                                                                                                                                                          "division": {
                                                                                                                                                                                            "value": "Europe"
                                                                                                                                                                                          },
                                                                                                                                                                                          "division_exposure": {
                                                                                                                                                                                            "value": "Europe"
                                                                                                                                                                                          },
                                                                                                                                                                                          "gisaid_epi_isl": {
                                                                                                                                                                                            "value": "EPI_ISL_935058"
                                                                                                                                                                                          },
                                                                                                                                                                                          "host": {
                                                                                                                                                                                            "value": "Human"
                                                                                                                                                                                          },
                                                                                                                                                                                          "custom_location": {
                                                                                                                                                                                            "confidence": {
                                                                                                                                                                                              "Europe": 1.0
                                                                                                                                                                                            },
                                                                                                                                                                                            "entropy": -1.000088900581841e-12,
                                                                                                                                                                                            "value": "Europe"
                                                                                                                                                                                          },
                                                                                                                                                                                          "num_date": {
                                                                                                                                                                                            "confidence": [
                                                                                                                                                                                              2021.0506849315068,
                                                                                                                                                                                              2021.0506849315068
                                                                                                                                                                                            ],
                                                                                                                                                                                            "value": 2021.0506849315068
                                                                                                                                                                                          },
                                                                                                                                                                                          "originating_lab": {
                                                                                                                                                                                            "value": "Ministry of Health Turkey"
                                                                                                                                                                                          },
                                                                                                                                                                                          "pangolin_lineage": {
                                                                                                                                                                                            "value": "B.1.1.29"
                                                                                                                                                                                          },
                                                                                                                                                                                          "recency": {
                                                                                                                                                                                            "value": "One month ago"
                                                                                                                                                                                          },
                                                                                                                                                                                          "region": {
                                                                                                                                                                                            "value": "Europe"
                                                                                                                                                                                          },
                                                                                                                                                                                          "region_exposure": {
                                                                                                                                                                                            "value": "Europe"
                                                                                                                                                                                          },
                                                                                                                                                                                          "subclade_membership": {
                                                                                                                                                                                            "value": "20B"
                                                                                                                                                                                          },
                                                                                                                                                                                          "submitting_lab": {
                                                                                                                                                                                            "value": "Ministry of Health Turkey"
                                                                                                                                                                                          },
                                                                                                                                                                                          "url": "https://www.gisaid.org"
                                                                                                                                                                                        }
                                                                                                                                                                                      },
                                                                                                                                                                                      {
                                                                                                                                                                                        "branch_attrs": {
                                                                                                                                                                                          "labels": {
                                                                                                                                                                                            "aa": "ORF1a: F1736S"
                                                                                                                                                                                          },
                                                                                                                                                                                          "mutations": {
                                                                                                                                                                                            "ORF1a": [
                                                                                                                                                                                              "F1736S"
                                                                                                                                                                                            ],
                                                                                                                                                                                            "nuc": [
                                                                                                                                                                                              "T5472C"
                                                                                                                                                                                            ]
                                                                                                                                                                                          }
                                                                                                                                                                                        },
                                                                                                                                                                                        "name": "Turkey/HSGM-1323/2021",
                                                                                                                                                                                        "node_attrs": {
                                                                                                                                                                                          "author": {
                                                                                                                                                                                            "author": "Fatma Bayrakdar et al",
                                                                                                                                                                                            "value": "Fatma Bayrakdar et al"
                                                                                                                                                                                          },
                                                                                                                                                                                          "clade_membership": {
                                                                                                                                                                                            "value": "20B"
                                                                                                                                                                                          },
                                                                                                                                                                                          "country": {
                                                                                                                                                                                            "value": "Europe"
                                                                                                                                                                                          },
                                                                                                                                                                                          "div": 11,
                                                                                                                                                                                          "division": {
                                                                                                                                                                                            "value": "Europe"
                                                                                                                                                                                          },
                                                                                                                                                                                          "division_exposure": {
                                                                                                                                                                                            "value": "Europe"
                                                                                                                                                                                          },
                                                                                                                                                                                          "gisaid_epi_isl": {
                                                                                                                                                                                            "value": "EPI_ISL_935050"
                                                                                                                                                                                          },
                                                                                                                                                                                          "host": {
                                                                                                                                                                                            "value": "Human"
                                                                                                                                                                                          },
                                                                                                                                                                                          "custom_location": {
                                                                                                                                                                                            "confidence": {
                                                                                                                                                                                              "Europe": 1.0
                                                                                                                                                                                            },
                                                                                                                                                                                            "entropy": -1.000088900581841e-12,
                                                                                                                                                                                            "value": "Europe"
                                                                                                                                                                                          },
                                                                                                                                                                                          "num_date": {
                                                                                                                                                                                            "confidence": [
                                                                                                                                                                                              2021.0506849315068,
                                                                                                                                                                                              2021.0506849315068
                                                                                                                                                                                            ],
                                                                                                                                                                                            "value": 2021.0506849315068
                                                                                                                                                                                          },
                                                                                                                                                                                          "originating_lab": {
                                                                                                                                                                                            "value": "Ministry of Health Turkey"
                                                                                                                                                                                          },
                                                                                                                                                                                          "pangolin_lineage": {
                                                                                                                                                                                            "value": "B.1.1.29"
                                                                                                                                                                                          },
                                                                                                                                                                                          "recency": {
                                                                                                                                                                                            "value": "One month ago"
                                                                                                                                                                                          },
                                                                                                                                                                                          "region": {
                                                                                                                                                                                            "value": "Europe"
                                                                                                                                                                                          },
                                                                                                                                                                                          "region_exposure": {
                                                                                                                                                                                            "value": "Europe"
                                                                                                                                                                                          },
                                                                                                                                                                                          "subclade_membership": {
                                                                                                                                                                                            "value": "20B"
                                                                                                                                                                                          },
                                                                                                                                                                                          "submitting_lab": {
                                                                                                                                                                                            "value": "Ministry of Health Turkey"
                                                                                                                                                                                          },
                                                                                                                                                                                          "url": "https://www.gisaid.org"
                                                                                                                                                                                        }
                                                                                                                                                                                      }
                                                                                                                                                                                    ],
                                                                                                                                                                                    "name": "NODE_0002019",
                                                                                                                                                                                    "node_attrs": {
                                                                                                                                                                                      "clade_membership": {
                                                                                                                                                                                        "value": "20B"
                                                                                                                                                                                      },
                                                                                                                                                                                      "div": 10,
                                                                                                                                                                                      "custom_location": {
                                                                                                                                                                                        "confidence": {
                                                                                                                                                                                          "Asia": 0.007486295563828608,
                                                                                                                                                                                          "Europe": 0.9888463915819797,
                                                                                                                                                                                          "South America": 0.002288069258760752
                                                                                                                                                                                        },
                                                                                                                                                                                        "entropy": 0.07181326471451796,
                                                                                                                                                                                        "value": "Europe"
                                                                                                                                                                                      },
                                                                                                                                                                                      "num_date": {
                                                                                                                                                                                        "confidence": [
                                                                                                                                                                                          2020.9208730819703,
                                                                                                                                                                                          2021.0295212121996
                                                                                                                                                                                        ],
                                                                                                                                                                                        "value": 2020.9712347686611
                                                                                                                                                                                      },
                                                                                                                                                                                      "subclade_membership": {
                                                                                                                                                                                        "value": "20B"
                                                                                                                                                                                      }
                                                                                                                                                                                    }
                                                                                                                                                                                  }
                                                                                                                                                                                ],
                                                                                                                                                                                "name": "NODE_0003086",
                                                                                                                                                                                "node_attrs": {
                                                                                                                                                                                  "clade_membership": {
                                                                                                                                                                                    "value": "20B"
                                                                                                                                                                                  },
                                                                                                                                                                                  "div": 10,
                                                                                                                                                                                  "custom_location": {
                                                                                                                                                                                    "confidence": {
                                                                                                                                                                                      "Africa": 0.0014893389599150433,
                                                                                                                                                                                      "Asia": 0.034721085246162055,
                                                                                                                                                                                      "Europe": 0.9591535939229319,
                                                                                                                                                                                      "South America": 0.004046633894484887
                                                                                                                                                                                    },
                                                                                                                                                                                    "entropy": 0.19339230255062131,
                                                                                                                                                                                    "value": "Europe"
                                                                                                                                                                                  },
                                                                                                                                                                                  "num_date": {
                                                                                                                                                                                    "confidence": [
                                                                                                                                                                                      2020.7332336828133,
                                                                                                                                                                                      2021.0087322806298
                                                                                                                                                                                    ],
                                                                                                                                                                                    "value": 2020.8837806852714
                                                                                                                                                                                  },
                                                                                                                                                                                  "subclade_membership": {
                                                                                                                                                                                    "value": "20B"
                                                                                                                                                                                  }
                                                                                                                                                                                }
                                                                                                                                                                              }
                                                                                                                                                                            ],
                                                                                                                                                                            "name": "NODE_0002015",
                                                                                                                                                                            "node_attrs": {
                                                                                                                                                                              "clade_membership": {
                                                                                                                                                                                "value": "20B"
                                                                                                                                                                              },
                                                                                                                                                                              "div": 9,
                                                                                                                                                                              "custom_location": {
                                                                                                                                                                                "confidence": {
                                                                                                                                                                                  "Africa": 0.002894073122205944,
                                                                                                                                                                                  "Asia": 0.20137721420575025,
                                                                                                                                                                                  "Europe": 0.7856224319799785,
                                                                                                                                                                                  "South America": 0.008883336408121108
                                                                                                                                                                                },
                                                                                                                                                                                "entropy": 0.5800790854399033,
                                                                                                                                                                                "value": "Europe"
                                                                                                                                                                              },
                                                                                                                                                                              "num_date": {
                                                                                                                                                                                "confidence": [
                                                                                                                                                                                  2020.7546091290626,
                                                                                                                                                                                  2020.7773224043715
                                                                                                                                                                                ],
                                                                                                                                                                                "value": 2020.7773224043715
                                                                                                                                                                              },
                                                                                                                                                                              "subclade_membership": {
                                                                                                                                                                                "value": "20B"
                                                                                                                                                                              }
                                                                                                                                                                            }
                                                                                                                                                                          },
                                                                                                                                                                          {
                                                                                                                                                                            "branch_attrs": {
                                                                                                                                                                              "mutations": {}
                                                                                                                                                                            },
                                                                                                                                                                            "children": [
                                                                                                                                                                              {
                                                                                                                                                                                "branch_attrs": {
                                                                                                                                                                                  "labels": {
                                                                                                                                                                                    "aa": "ORF1a: K2067N"
                                                                                                                                                                                  },
                                                                                                                                                                                  "mutations": {
                                                                                                                                                                                    "ORF1a": [
                                                                                                                                                                                      "K2067N"
                                                                                                                                                                                    ],
                                                                                                                                                                                    "nuc": [
                                                                                                                                                                                      "A6466T",
                                                                                                                                                                                      "T12409C",
                                                                                                                                                                                      "A19548T"
                                                                                                                                                                                    ]
                                                                                                                                                                                  }
                                                                                                                                                                                },
                                                                                                                                                                                "name": "Switzerland/ZH-ETHZ-430152/2020",
                                                                                                                                                                                "node_attrs": {
                                                                                                                                                                                  "author": {
                                                                                                                                                                                    "author": "Chaoran Chen et al",
                                                                                                                                                                                    "value": "Chaoran Chen et al"
                                                                                                                                                                                  },
                                                                                                                                                                                  "clade_membership": {
                                                                                                                                                                                    "value": "20B"
                                                                                                                                                                                  },
                                                                                                                                                                                  "country": {
                                                                                                                                                                                    "value": "Europe"
                                                                                                                                                                                  },
                                                                                                                                                                                  "div": 12,
                                                                                                                                                                                  "division": {
                                                                                                                                                                                    "value": "Europe"
                                                                                                                                                                                  },
                                                                                                                                                                                  "division_exposure": {
                                                                                                                                                                                    "value": "Europe"
                                                                                                                                                                                  },
                                                                                                                                                                                  "gisaid_epi_isl": {
                                                                                                                                                                                    "value": "EPI_ISL_796247"
                                                                                                                                                                                  },
                                                                                                                                                                                  "host": {
                                                                                                                                                                                    "value": "Human"
                                                                                                                                                                                  },
                                                                                                                                                                                  "custom_location": {
                                                                                                                                                                                    "confidence": {
                                                                                                                                                                                      "Europe": 1.0
                                                                                                                                                                                    },
                                                                                                                                                                                    "entropy": -1.000088900581841e-12,
                                                                                                                                                                                    "value": "Europe"
                                                                                                                                                                                  },
                                                                                                                                                                                  "num_date": {
                                                                                                                                                                                    "confidence": [
                                                                                                                                                                                      2020.9877049180327,
                                                                                                                                                                                      2020.9877049180327
                                                                                                                                                                                    ],
                                                                                                                                                                                    "value": 2020.9877049180327
                                                                                                                                                                                  },
                                                                                                                                                                                  "originating_lab": {
                                                                                                                                                                                    "value": "Viollier AG"
                                                                                                                                                                                  },
                                                                                                                                                                                  "pangolin_lineage": {
                                                                                                                                                                                    "value": "B.1"
                                                                                                                                                                                  },
                                                                                                                                                                                  "recency": {
                                                                                                                                                                                    "value": "Older"
                                                                                                                                                                                  },
                                                                                                                                                                                  "region": {
                                                                                                                                                                                    "value": "Europe"
                                                                                                                                                                                  },
                                                                                                                                                                                  "region_exposure": {
                                                                                                                                                                                    "value": "Europe"
                                                                                                                                                                                  },
                                                                                                                                                                                  "subclade_membership": {
                                                                                                                                                                                    "value": "20B"
                                                                                                                                                                                  },
                                                                                                                                                                                  "submitting_lab": {
                                                                                                                                                                                    "value": "Department of Biosystems Science and Engineering, ETH Z\u00fcrich"
                                                                                                                                                                                  },
                                                                                                                                                                                  "url": "https://www.gisaid.org"
                                                                                                                                                                                }
                                                                                                                                                                              },
                                                                                                                                                                              {
                                                                                                                                                                                "branch_attrs": {
                                                                                                                                                                                  "mutations": {}
                                                                                                                                                                                },
                                                                                                                                                                                "children": [
                                                                                                                                                                                  {
                                                                                                                                                                                    "branch_attrs": {
                                                                                                                                                                                      "mutations": {}
                                                                                                                                                                                    },
                                                                                                                                                                                    "children": [
                                                                                                                                                                                      {
                                                                                                                                                                                        "branch_attrs": {
                                                                                                                                                                                          "labels": {
                                                                                                                                                                                            "aa": "ORF1a: V1291F"
                                                                                                                                                                                          },
                                                                                                                                                                                          "mutations": {
                                                                                                                                                                                            "ORF1a": [
                                                                                                                                                                                              "V1291F"
                                                                                                                                                                                            ],
                                                                                                                                                                                            "nuc": [
                                                                                                                                                                                              "G4136T"
                                                                                                                                                                                            ]
                                                                                                                                                                                          }
                                                                                                                                                                                        },
                                                                                                                                                                                        "name": "Canada/BC-BCCDC-7507/2020",
                                                                                                                                                                                        "node_attrs": {
                                                                                                                                                                                          "author": {
                                                                                                                                                                                            "author": "Prystajecky Natalie et al",
                                                                                                                                                                                            "value": "Prystajecky Natalie et al"
                                                                                                                                                                                          },
                                                                                                                                                                                          "clade_membership": {
                                                                                                                                                                                            "value": "20B"
                                                                                                                                                                                          },
                                                                                                                                                                                          "country": {
                                                                                                                                                                                            "value": "North America"
                                                                                                                                                                                          },
                                                                                                                                                                                          "div": 10,
                                                                                                                                                                                          "division": {
                                                                                                                                                                                            "value": "North America"
                                                                                                                                                                                          },
                                                                                                                                                                                          "division_exposure": {
                                                                                                                                                                                            "value": "North America"
                                                                                                                                                                                          },
                                                                                                                                                                                          "gisaid_epi_isl": {
                                                                                                                                                                                            "value": "EPI_ISL_975445"
                                                                                                                                                                                          },
                                                                                                                                                                                          "host": {
                                                                                                                                                                                            "value": "Human"
                                                                                                                                                                                          },
                                                                                                                                                                                          "custom_location": {
                                                                                                                                                                                            "confidence": {
                                                                                                                                                                                              "North America": 1.0
                                                                                                                                                                                            },
                                                                                                                                                                                            "entropy": -1.000088900581841e-12,
                                                                                                                                                                                            "value": "North America"
                                                                                                                                                                                          },
                                                                                                                                                                                          "num_date": {
                                                                                                                                                                                            "confidence": [
                                                                                                                                                                                              2020.872950819672,
                                                                                                                                                                                              2020.872950819672
                                                                                                                                                                                            ],
                                                                                                                                                                                            "value": 2020.872950819672
                                                                                                                                                                                          },
                                                                                                                                                                                          "originating_lab": {
                                                                                                                                                                                            "value": "BCCDC Public Health Laboratory"
                                                                                                                                                                                          },
                                                                                                                                                                                          "pangolin_lineage": {
                                                                                                                                                                                            "value": "B.1"
                                                                                                                                                                                          },
                                                                                                                                                                                          "recency": {
                                                                                                                                                                                            "value": "One month ago"
                                                                                                                                                                                          },
                                                                                                                                                                                          "region": {
                                                                                                                                                                                            "value": "North America"
                                                                                                                                                                                          },
                                                                                                                                                                                          "region_exposure": {
                                                                                                                                                                                            "value": "North America"
                                                                                                                                                                                          },
                                                                                                                                                                                          "subclade_membership": {
                                                                                                                                                                                            "value": "20B"
                                                                                                                                                                                          },
                                                                                                                                                                                          "submitting_lab": {
                                                                                                                                                                                            "value": "BCCDC Public Health Laboratory"
                                                                                                                                                                                          },
                                                                                                                                                                                          "url": "https://www.gisaid.org"
                                                                                                                                                                                        }
                                                                                                                                                                                      },
                                                                                                                                                                                      {
                                                                                                                                                                                        "branch_attrs": {
                                                                                                                                                                                          "mutations": {
                                                                                                                                                                                            "nuc": [
                                                                                                                                                                                              "C22675T"
                                                                                                                                                                                            ]
                                                                                                                                                                                          }
                                                                                                                                                                                        },
                                                                                                                                                                                        "name": "SouthAfrica/KRISP-K004646/2020",
                                                                                                                                                                                        "node_attrs": {

                                                                                                                                                                                          "author": {
                                                                                                                                                                                            "author": "Giandhari J et al",
                                                                                                                                                                                            "value": "Giandhari J et al"
                                                                                                                                                                                          },
                                                                                                                                                                                          "clade_membership": {
                                                                                                                                                                                            "value": "20B"
                                                                                                                                                                                          },
                                                                                                                                                                                          "country": {
                                                                                                                                                                                            "value": "Africa"
                                                                                                                                                                                          },
                                                                                                                                                                                          "div": 10,
                                                                                                                                                                                          "division": {
                                                                                                                                                                                            "value": "Africa"
                                                                                                                                                                                          },
                                                                                                                                                                                          "division_exposure": {
                                                                                                                                                                                            "value": "Africa"
                                                                                                                                                                                          },
                                                                                                                                                                                          "gisaid_epi_isl": {
                                                                                                                                                                                            "value": "EPI_ISL_660660"
                                                                                                                                                                                          },
                                                                                                                                                                                          "host": {
                                                                                                                                                                                            "value": "Human"
                                                                                                                                                                                          },
                                                                                                                                                                                          "custom_location": {
                                                                                                                                                                                            "confidence": {
                                                                                                                                                                                              "Africa": 1.0
                                                                                                                                                                                            },
                                                                                                                                                                                            "entropy": -1.000088900581841e-12,
                                                                                                                                                                                            "value": "Africa"
                                                                                                                                                                                          },
                                                                                                                                                                                          "num_date": {
                                                                                                                                                                                            "confidence": [
                                                                                                                                                                                              2020.8401639344263,
                                                                                                                                                                                              2020.8401639344263
                                                                                                                                                                                            ],
                                                                                                                                                                                            "value": 2020.8401639344263
                                                                                                                                                                                          },
                                                                                                                                                                                          "originating_lab": {
                                                                                                                                                                                            "value": "NHLS-IALCH"
                                                                                                                                                                                          },
                                                                                                                                                                                          "pangolin_lineage": {
                                                                                                                                                                                            "value": "B.1"
                                                                                                                                                                                          },
                                                                                                                                                                                          "recency": {
                                                                                                                                                                                            "value": "Older"
                                                                                                                                                                                          },
                                                                                                                                                                                          "region": {
                                                                                                                                                                                            "value": "Africa"
                                                                                                                                                                                          },
                                                                                                                                                                                          "region_exposure": {
                                                                                                                                                                                            "value": "Africa"
                                                                                                                                                                                          },

                                                                                                                                                                                          "subclade_membership": {
                                                                                                                                                                                            "value": "20B"
                                                                                                                                                                                          },
                                                                                                                                                                                          "submitting_lab": {
                                                                                                                                                                                            "value": "KRISP, KZN Research Innovation and Sequencing Platform"
                                                                                                                                                                                          },
                                                                                                                                                                                          "url": "https://www.gisaid.org"
                                                                                                                                                                                        }
                                                                                                                                                                                      }
                                                                                                                                                                                    ],
                                                                                                                                                                                    "name": "NODE_0002023",
                                                                                                                                                                                    "node_attrs": {
                                                                                                                                                                                      "clade_membership": {
                                                                                                                                                                                        "value": "20B"
                                                                                                                                                                                      },
                                                                                                                                                                                      "div": 9,
                                                                                                                                                                                      "custom_location": {
                                                                                                                                                                                        "confidence": {
                                                                                                                                                                                          "Africa": 0.15546751256790728,
                                                                                                                                                                                          "Europe": 0.39092167123809246,
                                                                                                                                                                                          "North America": 0.3934363049401101,
                                                                                                                                                                                          "South America": 0.048047258743648125
                                                                                                                                                                                        },
                                                                                                                                                                                        "entropy": 1.2244591283355657,
                                                                                                                                                                                        "value": "North America"
                                                                                                                                                                                      },
                                                                                                                                                                                      "num_date": {
                                                                                                                                                                                        "confidence": [
                                                                                                                                                                                          2020.7986322004408,
                                                                                                                                                                                          2020.8382584326353
                                                                                                                                                                                        ],
                                                                                                                                                                                        "value": 2020.825857110359
                                                                                                                                                                                      },
                                                                                                                                                                                      "subclade_membership": {
                                                                                                                                                                                        "value": "20B"
                                                                                                                                                                                      }
                                                                                                                                                                                    }
                                                                                                                                                                                  },
                                                                                                                                                                                  {
                                                                                                                                                                                    "branch_attrs": {
                                                                                                                                                                                      "mutations": {}
                                                                                                                                                                                    },
                                                                                                                                                                                    "children": [
                                                                                                                                                                                      {
                                                                                                                                                                                        "branch_attrs": {
                                                                                                                                                                                          "mutations": {}
                                                                                                                                                                                        },
                                                                                                                                                                                        "name": "USA/MI-MDHHS-SC23391/2021",
                                                                                                                                                                                        "node_attrs": {
                                                                                                                                                                                          "author": {
                                                                                                                                                                                            "author": "Blankenship HM et al",
                                                                                                                                                                                            "value": "Blankenship HM et al"
                                                                                                                                                                                          },
                                                                                                                                                                                          "clade_membership": {
                                                                                                                                                                                            "value": "20B"
                                                                                                                                                                                          },
                                                                                                                                                                                          "country": {
                                                                                                                                                                                            "value": "North America"
                                                                                                                                                                                          },
                                                                                                                                                                                          "div": 9,
                                                                                                                                                                                          "division": {
                                                                                                                                                                                            "value": "North America"
                                                                                                                                                                                          },
                                                                                                                                                                                          "division_exposure": {
                                                                                                                                                                                            "value": "North America"
                                                                                                                                                                                          },
                                                                                                                                                                                          "gisaid_epi_isl": {
                                                                                                                                                                                            "value": "EPI_ISL_1008874"
                                                                                                                                                                                          },
                                                                                                                                                                                          "host": {
                                                                                                                                                                                            "value": "Human"
                                                                                                                                                                                          },
                                                                                                                                                                                          "custom_location": {
                                                                                                                                                                                            "confidence": {
                                                                                                                                                                                              "North America": 1.0
                                                                                                                                                                                            },
                                                                                                                                                                                            "entropy": -1.000088900581841e-12,
                                                                                                                                                                                            "value": "North America"
                                                                                                                                                                                          },
                                                                                                                                                                                          "num_date": {
                                                                                                                                                                                            "confidence": [
                                                                                                                                                                                              2021.072602739726,
                                                                                                                                                                                              2021.072602739726
                                                                                                                                                                                            ],
                                                                                                                                                                                            "value": 2021.072602739726
                                                                                                                                                                                          },
                                                                                                                                                                                          "originating_lab": {
                                                                                                                                                                                            "value": "Michigan Department of Health and Human Services, Bureau of Laboratories"
                                                                                                                                                                                          },
                                                                                                                                                                                          "pangolin_lineage": {
                                                                                                                                                                                            "value": "B.1"
                                                                                                                                                                                          },
                                                                                                                                                                                          "recency": {
                                                                                                                                                                                            "value": "One month ago"
                                                                                                                                                                                          },
                                                                                                                                                                                          "region": {
                                                                                                                                                                                            "value": "North America"
                                                                                                                                                                                          },
                                                                                                                                                                                          "region_exposure": {
                                                                                                                                                                                            "value": "North America"
                                                                                                                                                                                          },
                                                                                                                                                                                          "subclade_membership": {
                                                                                                                                                                                            "value": "20B"
                                                                                                                                                                                          },
                                                                                                                                                                                          "submitting_lab": {
                                                                                                                                                                                            "value": "Michigan Department of Health and Human Services, Bureau of Laboratories"
                                                                                                                                                                                          },
                                                                                                                                                                                          "url": "https://www.gisaid.org"
                                                                                                                                                                                        }
                                                                                                                                                                                      },
                                                                                                                                                                                      {
                                                                                                                                                                                        "branch_attrs": {
                                                                                                                                                                                          "mutations": {}
                                                                                                                                                                                        },
                                                                                                                                                                                        "children": [
                                                                                                                                                                                          {
                                                                                                                                                                                            "branch_attrs": {
                                                                                                                                                                                              "mutations": {}
                                                                                                                                                                                            },
                                                                                                                                                                                            "name": "Ecuador/178635/2021",
                                                                                                                                                                                            "node_attrs": {

                                                                                                                                                                                              "author": {
                                                                                                                                                                                                "author": "Leandro Pati\u00f1o et al",
                                                                                                                                                                                                "value": "Leandro Pati\u00f1o et al"
                                                                                                                                                                                              },
                                                                                                                                                                                              "clade_membership": {
                                                                                                                                                                                                "value": "20B"
                                                                                                                                                                                              },
                                                                                                                                                                                              "country": {
                                                                                                                                                                                                "value": "Ecuador"
                                                                                                                                                                                              },
                                                                                                                                                                                              "div": 9,
                                                                                                                                                                                              "division": {
                                                                                                                                                                                                "value": "Manabi"
                                                                                                                                                                                              },
                                                                                                                                                                                              "division_exposure": {
                                                                                                                                                                                                "value": "Manabi"
                                                                                                                                                                                              },
                                                                                                                                                                                              "gisaid_epi_isl": {
                                                                                                                                                                                                "value": "EPI_ISL_940781"
                                                                                                                                                                                              },
                                                                                                                                                                                              "host": {
                                                                                                                                                                                                "value": "Human"
                                                                                                                                                                                              },
                                                                                                                                                                                              "custom_location": {
                                                                                                                                                                                                "confidence": {
                                                                                                                                                                                                  "South America": 1.0
                                                                                                                                                                                                },
                                                                                                                                                                                                "entropy": -1.000088900581841e-12,
                                                                                                                                                                                                "value": "South America"
                                                                                                                                                                                              },
                                                                                                                                                                                              "location": {
                                                                                                                                                                                                "value": "Sucre"
                                                                                                                                                                                              },
                                                                                                                                                                                              "num_date": {
                                                                                                                                                                                                "confidence": [
                                                                                                                                                                                                  2021.009589041096,
                                                                                                                                                                                                  2021.009589041096
                                                                                                                                                                                                ],
                                                                                                                                                                                                "value": 2021.009589041096
                                                                                                                                                                                              },
                                                                                                                                                                                              "originating_lab": {
                                                                                                                                                                                                "value": "INSPI-CRN de Influenza y otros virus respiratorios"
                                                                                                                                                                                              },
                                                                                                                                                                                              "pangolin_lineage": {
                                                                                                                                                                                                "value": "B.1.1.29"
                                                                                                                                                                                              },
                                                                                                                                                                                              "recency": {
                                                                                                                                                                                                "value": "One month ago"
                                                                                                                                                                                              },
                                                                                                                                                                                              "region": {
                                                                                                                                                                                                "value": "South America"
                                                                                                                                                                                              },
                                                                                                                                                                                              "region_exposure": {
                                                                                                                                                                                                "value": "South America"
                                                                                                                                                                                              },

                                                                                                                                                                                              "subclade_membership": {
                                                                                                                                                                                                "value": "20B"
                                                                                                                                                                                              },
                                                                                                                                                                                              "submitting_lab": {
                                                                                                                                                                                                "value": "INSPI-Centro de Investigaci\u00f3n Multidisciplinaria de la DTIDI"
                                                                                                                                                                                              },
                                                                                                                                                                                              "url": "https://www.gisaid.org"
                                                                                                                                                                                            }
                                                                                                                                                                                          },
                                                                                                                                                                                          {
                                                                                                                                                                                            "branch_attrs": {
                                                                                                                                                                                              "mutations": {}
                                                                                                                                                                                            },
                                                                                                                                                                                            "name": "Switzerland/BE-ETHZ-420617/2020",
                                                                                                                                                                                            "node_attrs": {
                                                                                                                                                                                              "author": {
                                                                                                                                                                                                "author": "Chaoran Chen et al",
                                                                                                                                                                                                "value": "Chaoran Chen et al"
                                                                                                                                                                                              },
                                                                                                                                                                                              "clade_membership": {
                                                                                                                                                                                                "value": "20B"
                                                                                                                                                                                              },
                                                                                                                                                                                              "country": {
                                                                                                                                                                                                "value": "Europe"
                                                                                                                                                                                              },
                                                                                                                                                                                              "div": 9,
                                                                                                                                                                                              "division": {
                                                                                                                                                                                                "value": "Europe"
                                                                                                                                                                                              },
                                                                                                                                                                                              "division_exposure": {
                                                                                                                                                                                                "value": "Europe"
                                                                                                                                                                                              },
                                                                                                                                                                                              "gisaid_epi_isl": {
                                                                                                                                                                                                "value": "EPI_ISL_768025"
                                                                                                                                                                                              },
                                                                                                                                                                                              "host": {
                                                                                                                                                                                                "value": "Human"
                                                                                                                                                                                              },
                                                                                                                                                                                              "custom_location": {
                                                                                                                                                                                                "confidence": {
                                                                                                                                                                                                  "Europe": 1.0
                                                                                                                                                                                                },
                                                                                                                                                                                                "entropy": -1.000088900581841e-12,
                                                                                                                                                                                                "value": "Europe"
                                                                                                                                                                                              },
                                                                                                                                                                                              "num_date": {
                                                                                                                                                                                                "confidence": [
                                                                                                                                                                                                  2020.974043715847,
                                                                                                                                                                                                  2020.974043715847
                                                                                                                                                                                                ],
                                                                                                                                                                                                "value": 2020.974043715847
                                                                                                                                                                                              },
                                                                                                                                                                                              "originating_lab": {
                                                                                                                                                                                                "value": "Viollier AG"
                                                                                                                                                                                              },
                                                                                                                                                                                              "pangolin_lineage": {
                                                                                                                                                                                                "value": "B.1"
                                                                                                                                                                                              },
                                                                                                                                                                                              "recency": {
                                                                                                                                                                                                "value": "Older"
                                                                                                                                                                                              },
                                                                                                                                                                                              "region": {
                                                                                                                                                                                                "value": "Europe"
                                                                                                                                                                                              },
                                                                                                                                                                                              "region_exposure": {
                                                                                                                                                                                                "value": "Europe"
                                                                                                                                                                                              },
                                                                                                                                                                                              "subclade_membership": {
                                                                                                                                                                                                "value": "20B"
                                                                                                                                                                                              },
                                                                                                                                                                                              "submitting_lab": {
                                                                                                                                                                                                "value": "Department of Biosystems Science and Engineering, ETH Z\u00fcrich"
                                                                                                                                                                                              },
                                                                                                                                                                                              "url": "https://www.gisaid.org"
                                                                                                                                                                                            }
                                                                                                                                                                                          }
                                                                                                                                                                                        ],
                                                                                                                                                                                        "name": "NODE_0002028",
                                                                                                                                                                                        "node_attrs": {
                                                                                                                                                                                          "clade_membership": {
                                                                                                                                                                                            "value": "20B"
                                                                                                                                                                                          },
                                                                                                                                                                                          "div": 9,
                                                                                                                                                                                          "custom_location": {
                                                                                                                                                                                            "confidence": {
                                                                                                                                                                                              "Asia": 0.012063366102213811,
                                                                                                                                                                                              "Europe": 0.6049596201857796,
                                                                                                                                                                                              "North America": 0.08399068177601211,
                                                                                                                                                                                              "South America": 0.2927749091825294
                                                                                                                                                                                            },
                                                                                                                                                                                            "entropy": 0.9589823261734041,
                                                                                                                                                                                            "value": "Europe"
                                                                                                                                                                                          },
                                                                                                                                                                                          "num_date": {
                                                                                                                                                                                            "confidence": [
                                                                                                                                                                                              2020.944257264183,
                                                                                                                                                                                              2020.974043715847
                                                                                                                                                                                            ],
                                                                                                                                                                                            "value": 2020.974043715847
                                                                                                                                                                                          },
                                                                                                                                                                                          "subclade_membership": {
                                                                                                                                                                                            "value": "20B"
                                                                                                                                                                                          }
                                                                                                                                                                                        }
                                                                                                                                                                                      }
                                                                                                                                                                                    ],
                                                                                                                                                                                    "name": "NODE_0002026",
                                                                                                                                                                                    "node_attrs": {
                                                                                                                                                                                      "clade_membership": {
                                                                                                                                                                                        "value": "20B"
                                                                                                                                                                                      },
                                                                                                                                                                                      "div": 9,
                                                                                                                                                                                      "custom_location": {
                                                                                                                                                                                        "confidence": {
                                                                                                                                                                                          "Asia": 0.00924816735595782,
                                                                                                                                                                                          "Europe": 0.48964541343858886,
                                                                                                                                                                                          "North America": 0.38832821115515626,
                                                                                                                                                                                          "South America": 0.10382598345102774
                                                                                                                                                                                        },
                                                                                                                                                                                        "entropy": 1.0391048026734595,
                                                                                                                                                                                        "value": "Europe"
                                                                                                                                                                                      },
                                                                                                                                                                                      "num_date": {
                                                                                                                                                                                        "confidence": [
                                                                                                                                                                                          2020.8815768624313,
                                                                                                                                                                                          2020.9719086148518
                                                                                                                                                                                        ],
                                                                                                                                                                                        "value": 2020.9590980088806
                                                                                                                                                                                      },
                                                                                                                                                                                      "subclade_membership": {
                                                                                                                                                                                        "value": "20B"
                                                                                                                                                                                      }
                                                                                                                                                                                    }
                                                                                                                                                                                  }
                                                                                                                                                                                ],
                                                                                                                                                                                "name": "NODE_0002021",
                                                                                                                                                                                "node_attrs": {
                                                                                                                                                                                  "clade_membership": {
                                                                                                                                                                                    "value": "20B"
                                                                                                                                                                                  },
                                                                                                                                                                                  "div": 9,
                                                                                                                                                                                  "custom_location": {
                                                                                                                                                                                    "confidence": {
                                                                                                                                                                                      "Africa": 0.02976045693517847,
                                                                                                                                                                                      "Europe": 0.5984167286202712,
                                                                                                                                                                                      "North America": 0.3077104908801398,
                                                                                                                                                                                      "South America": 0.05220834849141311
                                                                                                                                                                                    },
                                                                                                                                                                                    "entropy": 0.9825500835563581,
                                                                                                                                                                                    "value": "Europe"
                                                                                                                                                                                  },
                                                                                                                                                                                  "num_date": {
                                                                                                                                                                                    "confidence": [
                                                                                                                                                                                      2020.778930740452,
                                                                                                                                                                                      2020.8348300900586
                                                                                                                                                                                    ],
                                                                                                                                                                                    "value": 2020.8157994512255
                                                                                                                                                                                  },
                                                                                                                                                                                  "subclade_membership": {
                                                                                                                                                                                    "value": "20B"
                                                                                                                                                                                  }
                                                                                                                                                                                }
                                                                                                                                                                              }
                                                                                                                                                                            ],
                                                                                                                                                                            "name": "NODE_0002020",
                                                                                                                                                                            "node_attrs": {
                                                                                                                                                                              "clade_membership": {
                                                                                                                                                                                "value": "20B"
                                                                                                                                                                              },
                                                                                                                                                                              "div": 9,
                                                                                                                                                                              "custom_location": {
                                                                                                                                                                                "confidence": {
                                                                                                                                                                                  "Asia": 0.01613911910768763,
                                                                                                                                                                                  "Europe": 0.9366330440008165,
                                                                                                                                                                                  "North America": 0.027511924030291995,
                                                                                                                                                                                  "South America": 0.014413775564319534
                                                                                                                                                                                },
                                                                                                                                                                                "entropy": 0.31641992304530336,
                                                                                                                                                                                "value": "Europe"
                                                                                                                                                                              },
                                                                                                                                                                              "num_date": {
                                                                                                                                                                                "confidence": [
                                                                                                                                                                                  2020.724013242503,
                                                                                                                                                                                  2020.8279210350522
                                                                                                                                                                                ],
                                                                                                                                                                                "value": 2020.776724208441
                                                                                                                                                                              },
                                                                                                                                                                              "subclade_membership": {
                                                                                                                                                                                "value": "20B"
                                                                                                                                                                              }
                                                                                                                                                                            }
                                                                                                                                                                          }
                                                                                                                                                                        ],
                                                                                                                                                                        "name": "NODE_0002014",
                                                                                                                                                                        "node_attrs": {
                                                                                                                                                                          "clade_membership": {
                                                                                                                                                                            "value": "20B"
                                                                                                                                                                          },
                                                                                                                                                                          "div": 9,
                                                                                                                                                                          "custom_location": {
                                                                                                                                                                            "confidence": {
                                                                                                                                                                              "Asia": 0.04827442974841313,
                                                                                                                                                                              "Europe": 0.9369660829071836,
                                                                                                                                                                              "North America": 0.003536170826760546,
                                                                                                                                                                              "South America": 0.008625818432914597
                                                                                                                                                                            },
                                                                                                                                                                            "entropy": 0.28432479238298985,
                                                                                                                                                                            "value": "Europe"
                                                                                                                                                                          },
                                                                                                                                                                          "num_date": {
                                                                                                                                                                            "confidence": [
                                                                                                                                                                              2020.7315024281488,
                                                                                                                                                                              2020.775094040224
                                                                                                                                                                            ],
                                                                                                                                                                            "value": 2020.763952219487
                                                                                                                                                                          },
                                                                                                                                                                          "subclade_membership": {
                                                                                                                                                                            "value": "20B"
                                                                                                                                                                          }
                                                                                                                                                                        }
                                                                                                                                                                      }
                                                                                                                                                                    ],
                                                                                                                                                                    "name": "NODE_0002007",
                                                                                                                                                                    "node_attrs": {
                                                                                                                                                                      "clade_membership": {
                                                                                                                                                                        "value": "20B"
                                                                                                                                                                      },
                                                                                                                                                                      "div": 9,
                                                                                                                                                                      "custom_location": {
                                                                                                                                                                        "confidence": {
                                                                                                                                                                          "Africa": 0.0015398299841666073,
                                                                                                                                                                          "Asia": 0.014518926349475788,
                                                                                                                                                                          "Europe": 0.9758033333383491,
                                                                                                                                                                          "South America": 0.006916424434428022
                                                                                                                                                                        },
                                                                                                                                                                        "entropy": 0.13830444989350885,
                                                                                                                                                                        "value": "Europe"
                                                                                                                                                                      },
                                                                                                                                                                      "num_date": {
                                                                                                                                                                        "confidence": [
                                                                                                                                                                          2020.6950313771047,
                                                                                                                                                                          2020.7741721753919
                                                                                                                                                                        ],
                                                                                                                                                                        "value": 2020.7446814524092
                                                                                                                                                                      },
                                                                                                                                                                      "subclade_membership": {
                                                                                                                                                                        "value": "20B"
                                                                                                                                                                      }
                                                                                                                                                                    }
                                                                                                                                                                  }
                                                                                                                                                                ],
                                                                                                                                                                "name": "NODE_0002006",
                                                                                                                                                                "node_attrs": {
                                                                                                                                                                  "clade_membership": {
                                                                                                                                                                    "value": "20B"
                                                                                                                                                                  },
                                                                                                                                                                  "div": 9,
                                                                                                                                                                  "custom_location": {
                                                                                                                                                                    "confidence": {
                                                                                                                                                                      "Asia": 0.00920127815751654,
                                                                                                                                                                      "Europe": 0.9674229670788828,
                                                                                                                                                                      "North America": 0.0031313218584589266,
                                                                                                                                                                      "South America": 0.01829130235185668
                                                                                                                                                                    },
                                                                                                                                                                    "entropy": 0.17917268274903597,
                                                                                                                                                                    "value": "Europe"
                                                                                                                                                                  },
                                                                                                                                                                  "num_date": {
                                                                                                                                                                    "confidence": [
                                                                                                                                                                      2020.4947153870107,
                                                                                                                                                                      2020.7675147291473
                                                                                                                                                                    ],
                                                                                                                                                                    "value": 2020.716588538466
                                                                                                                                                                  },
                                                                                                                                                                  "subclade_membership": {
                                                                                                                                                                    "value": "20B"
                                                                                                                                                                  }
                                                                                                                                                                }
                                                                                                                                                              }
                                                                                                                                                            ],
                                                                                                                                                            "name": "NODE_0002004",
                                                                                                                                                            "node_attrs": {
                                                                                                                                                              "clade_membership": {
                                                                                                                                                                "value": "20B"
                                                                                                                                                              },
                                                                                                                                                              "div": 9,
                                                                                                                                                              "custom_location": {
                                                                                                                                                                "confidence": {
                                                                                                                                                                  "Asia": 0.016679465517892046,
                                                                                                                                                                  "Europe": 0.8406789202617695,
                                                                                                                                                                  "North America": 0.02908989065903655,
                                                                                                                                                                  "South America": 0.1083972165013898
                                                                                                                                                                },
                                                                                                                                                                "entropy": 0.5865270370831515,
                                                                                                                                                                "value": "Europe"
                                                                                                                                                              },
                                                                                                                                                              "num_date": {
                                                                                                                                                                "confidence": [
                                                                                                                                                                  2020.4862903790859,
                                                                                                                                                                  2020.7648333461968
                                                                                                                                                                ],
                                                                                                                                                                "value": 2020.6752915498178
                                                                                                                                                              },
                                                                                                                                                              "subclade_membership": {
                                                                                                                                                                "value": "20B"
                                                                                                                                                              }
                                                                                                                                                            }
                                                                                                                                                          }
                                                                                                                                                        ],
                                                                                                                                                        "name": "NODE_0002003",
                                                                                                                                                        "node_attrs": {
                                                                                                                                                          "clade_membership": {
                                                                                                                                                            "value": "20B"
                                                                                                                                                          },
                                                                                                                                                          "div": 9,
                                                                                                                                                          "custom_location": {
                                                                                                                                                            "confidence": {
                                                                                                                                                              "Asia": 0.03473622057774677,
                                                                                                                                                              "Europe": 0.5039731477419426,
                                                                                                                                                              "North America": 0.016933035288496632,
                                                                                                                                                              "South America": 0.4287782947085638
                                                                                                                                                            },
                                                                                                                                                            "entropy": 0.9619401852792705,
                                                                                                                                                            "value": "Europe"
                                                                                                                                                          },
                                                                                                                                                          "num_date": {
                                                                                                                                                            "confidence": [
                                                                                                                                                              2020.5257772304406,
                                                                                                                                                              2020.6582338316837
                                                                                                                                                            ],
                                                                                                                                                            "value": 2020.5914995424137
                                                                                                                                                          },
                                                                                                                                                          "subclade_membership": {
                                                                                                                                                            "value": "20B"
                                                                                                                                                          }
                                                                                                                                                        }
                                                                                                                                                      }
                                                                                                                                                    ],
                                                                                                                                                    "name": "NODE_0001997",
                                                                                                                                                    "node_attrs": {
                                                                                                                                                      "clade_membership": {
                                                                                                                                                        "value": "20B"
                                                                                                                                                      },
                                                                                                                                                      "div": 9,
                                                                                                                                                      "custom_location": {
                                                                                                                                                        "confidence": {
                                                                                                                                                          "Africa": 0.04858214152611554,
                                                                                                                                                          "Asia": 0.0785046816164948,
                                                                                                                                                          "Europe": 0.5221536996142229,
                                                                                                                                                          "South America": 0.3178446899426619
                                                                                                                                                        },
                                                                                                                                                        "entropy": 1.1652608197008454,
                                                                                                                                                        "value": "Europe"
                                                                                                                                                      },
                                                                                                                                                      "num_date": {
                                                                                                                                                        "confidence": [
                                                                                                                                                          2020.4921295440256,
                                                                                                                                                          2020.5456687875812
                                                                                                                                                        ],
                                                                                                                                                        "value": 2020.530767821862
                                                                                                                                                      },
                                                                                                                                                      "subclade_membership": {
                                                                                                                                                        "value": "20B"
                                                                                                                                                      }
                                                                                                                                                    }
                                                                                                                                                  }
                                                                                                                                                ],
                                                                                                                                                "name": "NODE_0001993",
                                                                                                                                                "node_attrs": {
                                                                                                                                                  "clade_membership": {
                                                                                                                                                    "value": "20B"
                                                                                                                                                  },
                                                                                                                                                  "div": 9,
                                                                                                                                                  "custom_location": {
                                                                                                                                                    "confidence": {
                                                                                                                                                      "Africa": 0.013944905424254072,
                                                                                                                                                      "Asia": 0.20488650254456578,
                                                                                                                                                      "Europe": 0.5082083894946797,
                                                                                                                                                      "South America": 0.266833967219139
                                                                                                                                                    },
                                                                                                                                                    "entropy": 1.1140729708758719,
                                                                                                                                                    "value": "Europe"
                                                                                                                                                  },
                                                                                                                                                  "num_date": {
                                                                                                                                                    "confidence": [
                                                                                                                                                      2020.4216569964617,
                                                                                                                                                      2020.5393267794432
                                                                                                                                                    ],
                                                                                                                                                    "value": 2020.4806075445085
                                                                                                                                                  },
                                                                                                                                                  "subclade_membership": {
                                                                                                                                                    "value": "20B"
                                                                                                                                                  }
                                                                                                                                                }
                                                                                                                                              }
                                                                                                                                            ],
                                                                                                                                            "name": "NODE_0001991",
                                                                                                                                            "node_attrs": {
                                                                                                                                              "clade_membership": {
                                                                                                                                                "value": "20B"
                                                                                                                                              },
                                                                                                                                              "div": 9,
                                                                                                                                              "custom_location": {
                                                                                                                                                "confidence": {
                                                                                                                                                  "Africa": 0.0030212710042631014,
                                                                                                                                                  "Asia": 0.697076729318777,
                                                                                                                                                  "Europe": 0.2581382124551948,
                                                                                                                                                  "South America": 0.04087475027526708
                                                                                                                                                },
                                                                                                                                                "entropy": 0.756224039834581,
                                                                                                                                                "value": "Asia"
                                                                                                                                              },
                                                                                                                                              "num_date": {
                                                                                                                                                "confidence": [
                                                                                                                                                  2020.446115679587,
                                                                                                                                                  2020.474466578485
                                                                                                                                                ],
                                                                                                                                                "value": 2020.468004702925
                                                                                                                                              },
                                                                                                                                              "subclade_membership": {
                                                                                                                                                "value": "20B"
                                                                                                                                              }
                                                                                                                                            }
                                                                                                                                          }
                                                                                                                                        ],
                                                                                                                                        "name": "NODE_0001990",
                                                                                                                                        "node_attrs": {
                                                                                                                                          "clade_membership": {
                                                                                                                                            "value": "20B"
                                                                                                                                          },
                                                                                                                                          "div": 9,
                                                                                                                                          "custom_location": {
                                                                                                                                            "confidence": {
                                                                                                                                              "Asia": 0.9542226447179636,
                                                                                                                                              "Europe": 0.040125923422598124,
                                                                                                                                              "South America": 0.005001080341556946
                                                                                                                                            },
                                                                                                                                            "entropy": 0.20545020674572517,
                                                                                                                                            "value": "Asia"
                                                                                                                                          },
                                                                                                                                          "num_date": {
                                                                                                                                            "confidence": [
                                                                                                                                              2020.4299389601326,
                                                                                                                                              2020.4714033170749
                                                                                                                                            ],
                                                                                                                                            "value": 2020.4571591835054
                                                                                                                                          },
                                                                                                                                          "subclade_membership": {
                                                                                                                                            "value": "20B"
                                                                                                                                          }
                                                                                                                                        }
                                                                                                                                      }
                                                                                                                                    ],
                                                                                                                                    "name": "NODE_0001989",
                                                                                                                                    "node_attrs": {
                                                                                                                                      "clade_membership": {
                                                                                                                                        "value": "20B"
                                                                                                                                      },
                                                                                                                                      "div": 9,
                                                                                                                                      "custom_location": {
                                                                                                                                        "confidence": {
                                                                                                                                          "Asia": 0.9688260919765577,
                                                                                                                                          "Europe": 0.026084328525440955,
                                                                                                                                          "South America": 0.004588492028694984
                                                                                                                                        },
                                                                                                                                        "entropy": 0.15462062265155282,
                                                                                                                                        "value": "Asia"
                                                                                                                                      },
                                                                                                                                      "num_date": {
                                                                                                                                        "confidence": [
                                                                                                                                          2020.4087157840793,
                                                                                                                                          2020.4656546352655
                                                                                                                                        ],
                                                                                                                                        "value": 2020.4415170358664
                                                                                                                                      },
                                                                                                                                      "subclade_membership": {
                                                                                                                                        "value": "20B"
                                                                                                                                      }
                                                                                                                                    }
                                                                                                                                  }
                                                                                                                                ],
                                                                                                                                "name": "NODE_0001987",
                                                                                                                                "node_attrs": {
                                                                                                                                  "clade_membership": {
                                                                                                                                    "value": "20B"
                                                                                                                                  },
                                                                                                                                  "div": 9,
                                                                                                                                  "custom_location": {
                                                                                                                                    "confidence": {
                                                                                                                                      "Africa": 0.0026823736786328917,
                                                                                                                                      "Asia": 0.8584787358164212,
                                                                                                                                      "Europe": 0.10309588034449231,
                                                                                                                                      "South America": 0.03534781365324493
                                                                                                                                    },
                                                                                                                                    "entropy": 0.5027383144434522,
                                                                                                                                    "value": "Asia"
                                                                                                                                  },
                                                                                                                                  "num_date": {
                                                                                                                                    "confidence": [
                                                                                                                                      2020.3821897721034,
                                                                                                                                      2020.4596973544396
                                                                                                                                    ],
                                                                                                                                    "value": 2020.4233927234836
                                                                                                                                  },
                                                                                                                                  "subclade_membership": {
                                                                                                                                    "value": "20B"
                                                                                                                                  }
                                                                                                                                }
                                                                                                                              }
                                                                                                                            ],
                                                                                                                            "name": "NODE_0001985",
                                                                                                                            "node_attrs": {
                                                                                                                              "clade_membership": {
                                                                                                                                "value": "20B"
                                                                                                                              },
                                                                                                                              "div": 9,
                                                                                                                              "custom_location": {
                                                                                                                                "confidence": {
                                                                                                                                  "Africa": 0.0066713524289667165,
                                                                                                                                  "Asia": 0.9118805859534413,
                                                                                                                                  "Europe": 0.059513149451849955,
                                                                                                                                  "South America": 0.02171227640055391
                                                                                                                                },
                                                                                                                                "entropy": 0.3706926015539357,
                                                                                                                                "value": "Asia"
                                                                                                                              },
                                                                                                                              "num_date": {
                                                                                                                                "confidence": [
                                                                                                                                  2020.3707903759855,
                                                                                                                                  2020.4564274613047
                                                                                                                                ],
                                                                                                                                "value": 2020.3907679861168
                                                                                                                              },
                                                                                                                              "subclade_membership": {
                                                                                                                                "value": "20B"
                                                                                                                              }
                                                                                                                            }
                                                                                                                          }
                                                                                                                        ],
                                                                                                                        "name": "NODE_0001983",
                                                                                                                        "node_attrs": {
                                                                                                                          "clade_membership": {
                                                                                                                            "value": "20B"
                                                                                                                          },
                                                                                                                          "div": 9,
                                                                                                                          "custom_location": {
                                                                                                                            "confidence": {
                                                                                                                              "Africa": 0.06983281687988824,
                                                                                                                              "Asia": 0.731148946026686,
                                                                                                                              "Europe": 0.12942253618801283,
                                                                                                                              "South America": 0.06896954735865866
                                                                                                                            },
                                                                                                                            "entropy": 0.8690450567226174,
                                                                                                                            "value": "Asia"
                                                                                                                          },
                                                                                                                          "num_date": {
                                                                                                                            "confidence": [
                                                                                                                              2020.3662789195466,
                                                                                                                              2020.3899870660646
                                                                                                                            ],
                                                                                                                            "value": 2020.3845642969745
                                                                                                                          },
                                                                                                                          "subclade_membership": {
                                                                                                                            "value": "20B"
                                                                                                                          }
                                                                                                                        }
                                                                                                                      }
                                                                                                                    ],
                                                                                                                    "name": "NODE_0001980",
                                                                                                                    "node_attrs": {
                                                                                                                      "clade_membership": {
                                                                                                                        "value": "20B"
                                                                                                                      },
                                                                                                                      "div": 9,
                                                                                                                      "custom_location": {
                                                                                                                        "confidence": {
                                                                                                                          "Africa": 0.10322798431315011,
                                                                                                                          "Asia": 0.25476460598732853,
                                                                                                                          "Europe": 0.29655689251140294,
                                                                                                                          "South America": 0.34314681692847143
                                                                                                                        },
                                                                                                                        "entropy": 1.3261482670819678,
                                                                                                                        "value": "South America"
                                                                                                                      },
                                                                                                                      "num_date": {
                                                                                                                        "confidence": [
                                                                                                                          2020.3536644688854,
                                                                                                                          2020.3839555385637
                                                                                                                        ],
                                                                                                                        "value": 2020.3766171912207
                                                                                                                      },
                                                                                                                      "subclade_membership": {
                                                                                                                        "value": "20B"
                                                                                                                      }
                                                                                                                    }
                                                                                                                  }
                                                                                                                ],
                                                                                                                "name": "NODE_0001979",
                                                                                                                "node_attrs": {
                                                                                                                  "clade_membership": {
                                                                                                                    "value": "20B"
                                                                                                                  },
                                                                                                                  "div": 9,
                                                                                                                  "custom_location": {
                                                                                                                    "confidence": {
                                                                                                                      "Africa": 0.26651412327814206,
                                                                                                                      "Asia": 0.09079478109571737,
                                                                                                                      "Europe": 0.5208275456547354,
                                                                                                                      "South America": 0.11989828065987106
                                                                                                                    },
                                                                                                                    "entropy": 1.1779355299395031,
                                                                                                                    "value": "Europe"
                                                                                                                  },
                                                                                                                  "num_date": {
                                                                                                                    "confidence": [
                                                                                                                      2020.3388804896672,
                                                                                                                      2020.3756782827945
                                                                                                                    ],
                                                                                                                    "value": 2020.3671658830492
                                                                                                                  },
                                                                                                                  "subclade_membership": {
                                                                                                                    "value": "20B"
                                                                                                                  }
                                                                                                                }
                                                                                                              }
                                                                                                            ],
                                                                                                            "name": "NODE_0001977",
                                                                                                            "node_attrs": {
                                                                                                              "clade_membership": {
                                                                                                                "value": "20B"
                                                                                                              },
                                                                                                              "div": 9,
                                                                                                              "custom_location": {
                                                                                                                "confidence": {
                                                                                                                  "Africa": 0.03116322480629707,
                                                                                                                  "Asia": 0.021016327097897632,
                                                                                                                  "Europe": 0.9250928283560851,
                                                                                                                  "South America": 0.021765336754652524
                                                                                                                },
                                                                                                                "entropy": 0.3518486862089019,
                                                                                                                "value": "Europe"
                                                                                                              },
                                                                                                              "num_date": {
                                                                                                                "confidence": [
                                                                                                                  2020.3216362611477,
                                                                                                                  2020.370197426544
                                                                                                                ],
                                                                                                                "value": 2020.3528039440037
                                                                                                              },
                                                                                                              "subclade_membership": {
                                                                                                                "value": "20B"
                                                                                                              }
                                                                                                            }
                                                                                                          }
                                                                                                        ],
                                                                                                        "name": "NODE_0001976",
                                                                                                        "node_attrs": {
                                                                                                          "clade_membership": {
                                                                                                            "value": "20B"
                                                                                                          },
                                                                                                          "div": 9,
                                                                                                          "custom_location": {
                                                                                                            "confidence": {
                                                                                                              "Africa": 0.005886681479975051,
                                                                                                              "Asia": 0.007958266901231758,
                                                                                                              "Europe": 0.9774500045943149,
                                                                                                              "South America": 0.008117978226637172
                                                                                                            },
                                                                                                            "entropy": 0.13474903025578933,
                                                                                                            "value": "Europe"
                                                                                                          },
                                                                                                          "num_date": {
                                                                                                            "confidence": [
                                                                                                              2020.2957246956487,
                                                                                                              2020.3657797129893
                                                                                                            ],
                                                                                                            "value": 2020.3344260282422
                                                                                                          },
                                                                                                          "subclade_membership": {
                                                                                                            "value": "20B"
                                                                                                          }
                                                                                                        }
                                                                                                      }
                                                                                                    ],
                                                                                                    "name": "NODE_0001970",
                                                                                                    "node_attrs": {
                                                                                                      "clade_membership": {
                                                                                                        "value": "20B"
                                                                                                      },
                                                                                                      "div": 9,
                                                                                                      "custom_location": {
                                                                                                        "confidence": {
                                                                                                          "Africa": 0.006190360754231555,
                                                                                                          "Asia": 0.00803359083122735,
                                                                                                          "Europe": 0.9697358136505572,
                                                                                                          "South America": 0.015303762336094593
                                                                                                        },
                                                                                                        "entropy": 0.16970831159140876,
                                                                                                        "value": "Europe"
                                                                                                      },
                                                                                                      "num_date": {
                                                                                                        "confidence": [
                                                                                                          2020.2669825942944,
                                                                                                          2020.3609853155851
                                                                                                        ],
                                                                                                        "value": 2020.3147119161365
                                                                                                      },
                                                                                                      "subclade_membership": {
                                                                                                        "value": "20B"
                                                                                                      }
                                                                                                    }
                                                                                                  }
                                                                                                ],
                                                                                                "name": "NODE_0001965",
                                                                                                "node_attrs": {
                                                                                                  "clade_membership": {
                                                                                                    "value": "20B"
                                                                                                  },
                                                                                                  "div": 9,
                                                                                                  "custom_location": {
                                                                                                    "confidence": {
                                                                                                      "Africa": 0.029386559389448706,
                                                                                                      "Asia": 0.01308234133021207,
                                                                                                      "Europe": 0.8850964275425998,
                                                                                                      "South America": 0.07102528422027715
                                                                                                    },
                                                                                                    "entropy": 0.4663482469226702,
                                                                                                    "value": "Europe"
                                                                                                  },
                                                                                                  "num_date": {
                                                                                                    "confidence": [
                                                                                                      2020.2789434158994,
                                                                                                      2020.3189253164442
                                                                                                    ],
                                                                                                    "value": 2020.3023269568107
                                                                                                  },
                                                                                                  "subclade_membership": {
                                                                                                    "value": "20B"
                                                                                                  }
                                                                                                }
                                                                                              }
                                                                                            ],
                                                                                            "name": "NODE_0001958",
                                                                                            "node_attrs": {
                                                                                              "clade_membership": {
                                                                                                "value": "20B"
                                                                                              },
                                                                                              "div": 9,
                                                                                              "custom_location": {
                                                                                                "confidence": {
                                                                                                  "Africa": 0.009616774149640347,
                                                                                                  "Asia": 0.015119078539909826,
                                                                                                  "Europe": 0.6861651520962789,
                                                                                                  "South America": 0.2866724511341808
                                                                                                },
                                                                                                "entropy": 0.7408497540324737,
                                                                                                "value": "Europe"
                                                                                              },
                                                                                              "num_date": {
                                                                                                "confidence": [
                                                                                                  2020.2694655310854,
                                                                                                  2020.305222642219
                                                                                                ],
                                                                                                "value": 2020.2922962004513
                                                                                              },
                                                                                              "subclade_membership": {
                                                                                                "value": "20B"
                                                                                              }
                                                                                            }
                                                                                          }
                                                                                        ],
                                                                                        "name": "NODE_0001956",
                                                                                        "node_attrs": {
                                                                                          "clade_membership": {
                                                                                            "value": "20B"
                                                                                          },
                                                                                          "div": 9,
                                                                                          "custom_location": {
                                                                                            "confidence": {
                                                                                              "Africa": 0.0036676200365211185,
                                                                                              "Asia": 0.010958227651154074,
                                                                                              "Europe": 0.8054522536927283,
                                                                                              "South America": 0.17841362103758085
                                                                                            },
                                                                                            "entropy": 0.5625759374828811,
                                                                                            "value": "Europe"
                                                                                          },
                                                                                          "num_date": {
                                                                                            "confidence": [
                                                                                              2020.2081103952241,
                                                                                              2020.2985608339309
                                                                                            ],
                                                                                            "value": 2020.2827665297398
                                                                                          },
                                                                                          "subclade_membership": {
                                                                                            "value": "20B"
                                                                                          }
                                                                                        }
                                                                                      }
                                                                                    ],
                                                                                    "name": "NODE_0001955",
                                                                                    "node_attrs": {
                                                                                      "clade_membership": {
                                                                                        "value": "20B"
                                                                                      },
                                                                                      "div": 9,
                                                                                      "custom_location": {
                                                                                        "confidence": {
                                                                                          "Africa": 0.0037088755086928213,
                                                                                          "Asia": 0.012089419562901698,
                                                                                          "Europe": 0.739347013517416,
                                                                                          "South America": 0.24268069177957438
                                                                                        },
                                                                                        "entropy": 0.6558303398456717,
                                                                                        "value": "Europe"
                                                                                      },
                                                                                      "num_date": {
                                                                                        "confidence": [
                                                                                          2020.1800020873695,
                                                                                          2020.2902245698199
                                                                                        ],
                                                                                        "value": 2020.2722868878095
                                                                                      },
                                                                                      "subclade_membership": {
                                                                                        "value": "20B"
                                                                                      }
                                                                                    }
                                                                                  }
                                                                                ],
                                                                                "name": "NODE_0001954",
                                                                                "node_attrs": {
                                                                                  "clade_membership": {
                                                                                    "value": "20B"
                                                                                  },
                                                                                  "div": 9,
                                                                                  "custom_location": {
                                                                                    "confidence": {
                                                                                      "Africa": 0.0018823738081298292,
                                                                                      "Asia": 0.007213545073371626,
                                                                                      "Europe": 0.13227643601914188,
                                                                                      "South America": 0.8570420207639061
                                                                                    },
                                                                                    "entropy": 0.4586145390562947,
                                                                                    "value": "South America"
                                                                                  },
                                                                                  "num_date": {
                                                                                    "confidence": [
                                                                                      2020.181553630534,
                                                                                      2020.2878995619155
                                                                                    ],
                                                                                    "value": 2020.257856330856
                                                                                  },
                                                                                  "subclade_membership": {
                                                                                    "value": "20B"
                                                                                  }
                                                                                }
                                                                              }
                                                                            ],
                                                                            "name": "NODE_0001951",
                                                                            "node_attrs": {
                                                                              "clade_membership": {
                                                                                "value": "20B"
                                                                              },
                                                                              "div": 9,
                                                                              "custom_location": {
                                                                                "confidence": {
                                                                                  "Africa": 0.0012190596409105466,
                                                                                  "Asia": 0.009220121077796718,
                                                                                  "Europe": 0.09111406293928292,
                                                                                  "South America": 0.8974651163123514
                                                                                },
                                                                                "entropy": 0.37431614240164707,
                                                                                "value": "South America"
                                                                              },
                                                                              "num_date": {
                                                                                "confidence": [
                                                                                  2020.184920887375,
                                                                                  2020.2841412976836
                                                                                ],
                                                                                "value": 2020.2495363950534
                                                                              },
                                                                              "subclade_membership": {
                                                                                "value": "20B"
                                                                              }
                                                                            }
                                                                          }
                                                                        ],
                                                                        "name": "NODE_0001940",
                                                                        "node_attrs": {
                                                                          "clade_membership": {
                                                                            "value": "20B"
                                                                          },
                                                                          "div": 9,
                                                                          "custom_location": {
                                                                            "confidence": {
                                                                              "Africa": 0.0021205526155704734,
                                                                              "Asia": 0.04323751239952331,
                                                                              "Europe": 0.22559827938842128,
                                                                              "South America": 0.7277182013209881
                                                                            },
                                                                            "entropy": 0.7258831762441293,
                                                                            "value": "South America"
                                                                          },
                                                                          "num_date": {
                                                                            "confidence": [
                                                                              2020.186961095185,
                                                                              2020.2796453343171
                                                                            ],
                                                                            "value": 2020.2330217401372
                                                                          },
                                                                          "subclade_membership": {
                                                                            "value": "20B"
                                                                          }
                                                                        }
                                                                      }
                                                                    ],
                                                                    "name": "NODE_0001933",
                                                                    "node_attrs": {
                                                                      "clade_membership": {
                                                                        "value": "20B"
                                                                      },
                                                                      "div": 9,
                                                                      "custom_location": {
                                                                        "confidence": {
                                                                          "Africa": 0.002180421306059018,
                                                                          "Asia": 0.0665098775205953,
                                                                          "Europe": 0.25299326450039356,
                                                                          "South America": 0.6771209460168607
                                                                        },
                                                                        "entropy": 0.8143500627112121,
                                                                        "value": "South America"
                                                                      },
                                                                      "num_date": {
                                                                        "confidence": [
                                                                          2020.2091841397967,
                                                                          2020.2438020682948
                                                                        ],
                                                                        "value": 2020.2248220716097
                                                                      },
                                                                      "subclade_membership": {
                                                                        "value": "20B"
                                                                      }
                                                                    }
                                                                  }
                                                                ],
                                                                "name": "NODE_0001931",
                                                                "node_attrs": {
                                                                  "clade_membership": {
                                                                    "value": "20B"
                                                                  },
                                                                  "div": 9,
                                                                  "custom_location": {
                                                                    "confidence": {
                                                                      "Africa": 0.002093453509893492,
                                                                      "Asia": 0.021661233642188072,
                                                                      "Europe": 0.28965975404668004,
                                                                      "South America": 0.6852120920374282
                                                                    },
                                                                    "entropy": 0.7239665850862329,
                                                                    "value": "South America"
                                                                  },
                                                                  "num_date": {
                                                                    "confidence": [
                                                                      2020.2010573454766,
                                                                      2020.2408314372362
                                                                    ],
                                                                    "value": 2020.2160009907968
                                                                  },
                                                                  "subclade_membership": {
                                                                    "value": "20B"
                                                                  }
                                                                }
                                                              }
                                                            ],
                                                            "name": "NODE_0001927",
                                                            "node_attrs": {
                                                              "clade_membership": {
                                                                "value": "20B"
                                                              },
                                                              "div": 9,
                                                              "custom_location": {
                                                                "confidence": {
                                                                  "Africa": 0.0018760320965685669,
                                                                  "Asia": 0.007697020631311122,
                                                                  "Europe": 0.14584499774115378,
                                                                  "South America": 0.8433051893759713
                                                                },
                                                                "entropy": 0.4832649072160114,
                                                                "value": "South America"
                                                              },
                                                              "num_date": {
                                                                "confidence": [
                                                                  2020.1919509624474,
                                                                  2020.220173003384
                                                                ],
                                                                "value": 2020.2075576963337
                                                              },
                                                              "subclade_membership": {
                                                                "value": "20B"
                                                              }
                                                            }
                                                          }
                                                        ],
                                                        "name": "NODE_0001916",
                                                        "node_attrs": {
                                                          "clade_membership": {
                                                            "value": "20B"
                                                          },
                                                          "div": 9,
                                                          "custom_location": {
                                                            "confidence": {
                                                              "Africa": 0.0031500422063453636,
                                                              "Asia": 0.0033010273915023173,
                                                              "Europe": 0.047426400490782256,
                                                              "South America": 0.9437127994952944
                                                            },
                                                            "entropy": 0.25214334632182156,
                                                            "value": "South America"
                                                          },
                                                          "num_date": {
                                                            "confidence": [
                                                              2020.1824206257013,
                                                              2020.2023991948186
                                                            ],
                                                            "value": 2020.1977619608876
                                                          },
                                                          "subclade_membership": {
                                                            "value": "20B"
                                                          }
                                                        }
                                                      }
                                                    ],
                                                    "name": "NODE_0001907",
                                                    "node_attrs": {
                                                      "clade_membership": {
                                                        "value": "20B"
                                                      },
                                                      "div": 9,
                                                      "custom_location": {
                                                        "confidence": {
                                                          "Africa": 0.017241035719132845,
                                                          "Asia": 0.0026769040024474428,
                                                          "Europe": 0.02826558822414065,
                                                          "South America": 0.9503436525141865
                                                        },
                                                        "entropy": 0.24560858466984026,
                                                        "value": "South America"
                                                      },
                                                      "num_date": {
                                                        "confidence": [
                                                          2020.1734184302509,
                                                          2020.2006294406576
                                                        ],
                                                        "value": 2020.1893891552527
                                                      },
                                                      "subclade_membership": {
                                                        "value": "20B"
                                                      }
                                                    }
                                                  }
                                                ],
                                                "name": "NODE_0001906",
                                                "node_attrs": {
                                                  "clade_membership": {
                                                    "value": "20B"
                                                  },
                                                  "div": 9,
                                                  "custom_location": {
                                                    "confidence": {
                                                      "Africa": 0.21585372361792124,
                                                      "Asia": 0.005188187075969295,
                                                      "Europe": 0.04866684467231973,
                                                      "South America": 0.7290412638765866
                                                    },
                                                    "entropy": 0.7450938677850774,
                                                    "value": "South America"
                                                  },
                                                  "num_date": {
                                                    "confidence": [
                                                      2020.1659339470925,
                                                      2020.1957467183672
                                                    ],
                                                    "value": 2020.1824908595438
                                                  },
                                                  "subclade_membership": {
                                                    "value": "20B"
                                                  }
                                                }
                                              }
                                            ],
                                            "name": "NODE_0001901",
                                            "node_attrs": {
                                              "clade_membership": {
                                                "value": "20B"
                                              },
                                              "div": 9,
                                              "custom_location": {
                                                "confidence": {
                                                  "Africa": 0.1700623396421057,
                                                  "Asia": 0.004265549829235221,
                                                  "Europe": 0.0575680643010798,
                                                  "South America": 0.7673391168486401
                                                },
                                                "entropy": 0.6982071279387292,
                                                "value": "South America"
                                              },
                                              "num_date": {
                                                "confidence": [
                                                  2020.1530953153306,
                                                  2020.1947890794977
                                                ],
                                                "value": 2020.1800901506467
                                              },
                                              "subclade_membership": {
                                                "value": "20B"
                                              }
                                            }
                                          }
                                        ],
                                        "name": "NODE_0001895",
                                        "node_attrs": {
                                          "clade_membership": {
                                            "value": "20B"
                                          },
                                          "div": 9,
                                          "custom_location": {
                                            "confidence": {
                                              "Africa": 0.08168706016786745,
                                              "Asia": 0.007198264226117574,
                                              "Europe": 0.14165172341003665,
                                              "South America": 0.768267866039705
                                            },
                                            "entropy": 0.728627871456121,
                                            "value": "South America"
                                          },
                                          "num_date": {
                                            "confidence": [
                                              2020.13957514367,
                                              2020.1889851914016
                                            ],
                                            "value": 2020.1654801177906
                                          },
                                          "subclade_membership": {
                                            "value": "20B"
                                          }
                                        }
                                      }
                                    ],
                                    "name": "NODE_0001684",
                                    "node_attrs": {
                                      "clade_membership": {
                                        "value": "20B"
                                      },
                                      "div": 9,
                                      "custom_location": {
                                        "confidence": {
                                          "Africa": 0.014240006695033176,
                                          "Asia": 0.007836900168202226,
                                          "Europe": 0.351156802584104,
                                          "South America": 0.625335289447961
                                        },
                                        "entropy": 0.7700417104151783,
                                        "value": "South America"
                                      },
                                      "num_date": {
                                        "confidence": [
                                          2020.1275524524356,
                                          2020.18352694572
                                        ],
                                        "value": 2020.1583764528796
                                      },
                                      "subclade_membership": {
                                        "value": "20B"
                                      }
                                    }
                                  }
                                ],
                                "name": "NODE_0002999",
                                "node_attrs": {
                                  "clade_membership": {
                                    "value": "20B"
                                  },
                                  "div": 9,
                                  "custom_location": {
                                    "confidence": {
                                      "Asia": 0.003088283348734785,
                                      "Europe": 0.5939228489729461,
                                      "South America": 0.4027800758892826
                                    },
                                    "entropy": 0.695380611988603,
                                    "value": "Europe"
                                  },
                                  "num_date": {
                                    "confidence": [
                                      2020.134179920717,
                                      2020.1434426229507
                                    ],
                                    "value": 2020.1434426229507
                                  },
                                  "subclade_membership": {
                                    "value": "20B"
                                  }
                                }
                              }
                            ],
                            "name": "NODE_0002958",
                            "node_attrs": {
                              "clade_membership": {
                                "value": "20B"
                              },
                              "div": 8,
                              "custom_location": {
                                "confidence": {
                                  "Asia": 0.018338539781084934,
                                  "Europe": 0.39432137818702895,
                                  "North America": 0.010351162981536606,
                                  "South America": 0.5765674598895855
                                },
                                "entropy": 0.8086569863073301,
                                "value": "South America"
                              },
                              "num_date": {
                                "confidence": [
                                  2020.1189837298666,
                                  2020.1376861307915
                                ],
                                "value": 2020.123649902627
                              },
                              "subclade_membership": {
                                "value": "20B"
                              }
                            }
                          },
                          {
                            "branch_attrs": {
                              "labels": {
                                "aa": "ORF1a: G3278S"
                              },
                              "mutations": {
                                "ORF1a": [
                                  "G3278S"
                                ],
                                "nuc": [
                                  "G10097A",
                                  "C23731T"
                                ]
                              }
                            },
                            "children": [
                              {
                                "branch_attrs": {
                                  "labels": {
                                    "aa": "ORF1a: M3087I; ORF7a: R118I; S: G1099S"
                                  },
                                  "mutations": {
                                    "ORF1a": [
                                      "M3087I"
                                    ],
                                    "ORF7a": [
                                      "R118I"
                                    ],
                                    "S": [
                                      "G1099S"
                                    ],
                                    "nuc": [
                                      "G9526T",
                                      "G24857A",
                                      "C26256T",
                                      "G27746T",
                                      "T29206A"
                                    ]
                                  }
                                },
                                "name": "Brazil/AL-28875/2020",
                                "node_attrs": {
                                  "author": {
                                    "author": "Paola Resende et al",
                                    "value": "Paola Resende et al B"
                                  },
                                  "clade_membership": {
                                    "value": "20B"
                                  },
                                  "country": {
                                    "value": "Brazil"
                                  },
                                  "div": 14,
                                  "division": {
                                    "value": "Alagoas"
                                  },
                                  "division_exposure": {
                                    "value": "Alagoas"
                                  },
                                  "gisaid_epi_isl": {
                                    "value": "EPI_ISL_792641"
                                  },
                                  "host": {
                                    "value": "Human"
                                  },
                                  "custom_location": {
                                    "confidence": {
                                      "Brazil": 1.0
                                    },
                                    "entropy": -1.000088900581841e-12,
                                    "value": "Brazil"
                                  },
                                  "num_date": {
                                    "confidence": [
                                      2020.8948087431695,
                                      2020.8948087431695
                                    ],
                                    "value": 2020.8948087431695
                                  },
                                  "originating_lab": {
                                    "value": "LACEN-AL"
                                  },
                                  "pangolin_lineage": {
                                    "value": "B.1.1.1"
                                  },
                                  "recency": {
                                    "value": "Older"
                                  },
                                  "region": {
                                    "value": "South America"
                                  },
                                  "region_exposure": {
                                    "value": "South America"
                                  },
                                  "subclade_membership": {
                                    "value": "20B"
                                  },
                                  "submitting_lab": {
                                    "value": "Laboratory of Respiratory Viruses and Measles, Oswaldo Cruz Institute, FIOCRUZ"
                                  },
                                  "url": "https://www.gisaid.org"
                                }
                              },
                              {
                                "branch_attrs": {
                                  "labels": {
                                    "aa": "ORF1a: T1246I",
                                    "clade": "20D"
                                  },
                                  "mutations": {
                                    "ORF1a": [
                                      "T1246I"
                                    ],
                                    "nuc": [
                                      "C4002T",
                                      "C13536T"
                                    ]
                                  }
                                },
                                "children": [
                                  {
                                    "branch_attrs": {
                                      "labels": {
                                        "aa": "ORF1b: Q2555R"
                                      },
                                      "mutations": {
                                        "ORF1b": [
                                          "Q2555R"
                                        ],
                                        "nuc": [
                                          "A21131G"
                                        ]
                                      }
                                    },
                                    "children": [
                                      {
                                        "branch_attrs": {
                                          "mutations": {
                                            "nuc": [
                                              "C27213T"
                                            ]
                                          }
                                        },
                                        "children": [
                                          {
                                            "branch_attrs": {
                                              "labels": {
                                                "aa": "ORF1a: G150C; ORF1b: L238F; ORF3a: V225G; ORF8: Q27*, W45R; S: F1095L, K1266R"
                                              },
                                              "mutations": {
                                                "ORF1a": [
                                                  "G150C"
                                                ],
                                                "ORF1b": [
                                                  "L238F"
                                                ],
                                                "ORF3a": [
                                                  "V225G"
                                                ],
                                                "ORF8": [
                                                  "Q27*",
                                                  "W45R"
                                                ],
                                                "S": [
                                                  "F1095L",
                                                  "K1266R"
                                                ],
                                                "nuc": [
                                                  "G713T",
                                                  "C10228T",
                                                  "G14181T",
                                                  "C17118T",
                                                  "T24845C",
                                                  "C25357T",
                                                  "A25359G",
                                                  "T26066G",
                                                  "C27972T",
                                                  "T28026C",
                                                  "T28825G",
                                                  "G29639T"
                                                ]
                                              }
                                            },
                                            "name": "Peru/ANC-UPCH-0298/2020",
                                            "node_attrs": {

                                              "author": {
                                                "author": "Pablo Tsukayama et al",
                                                "value": "Pablo Tsukayama et al"
                                              },
                                              "clade_membership": {
                                                "value": "20D"
                                              },
                                              "country": {
                                                "value": "Peru"
                                              },
                                              "div": 25,
                                              "division": {
                                                "value": "Ancash"
                                              },
                                              "division_exposure": {
                                                "value": "Ancash"
                                              },
                                              "gisaid_epi_isl": {
                                                "value": "EPI_ISL_812459"
                                              },
                                              "host": {
                                                "value": "Human"
                                              },
                                              "custom_location": {
                                                "confidence": {
                                                  "South America": 1.0
                                                },
                                                "entropy": -1.000088900581841e-12,
                                                "value": "South America"
                                              },
                                              "location": {
                                                "value": "Huaraz"
                                              },
                                              "num_date": {
                                                "confidence": [
                                                  2020.9439890710382,
                                                  2020.9439890710382
                                                ],
                                                "value": 2020.9439890710382
                                              },
                                              "originating_lab": {
                                                "value": "Laboratorio de Referencia Nacional de Virus Respiratorios, Instituto Nacional de Salud Peru"
                                              },
                                              "pangolin_lineage": {
                                                "value": "C.13"
                                              },
                                              "recency": {
                                                "value": "Older"
                                              },
                                              "region": {
                                                "value": "South America"
                                              },
                                              "region_exposure": {
                                                "value": "South America"
                                              },

                                              "subclade_membership": {
                                                "value": "20D"
                                              },
                                              "submitting_lab": {
                                                "value": "Laboratorio de Gen\u00f3mica Microbiana, Universidad Peruana Cayetano Heredia"
                                              },
                                              "url": "https://www.gisaid.org"
                                            }
                                          },
                                          {
                                            "branch_attrs": {
                                              "mutations": {
                                                "nuc": [
                                                  "C13138T"
                                                ]
                                              }
                                            },
                                            "children": [
                                              {
                                                "branch_attrs": {
                                                  "labels": {
                                                    "aa": "ORF3a: L86F, Q213K; ORF7a: Q62*"
                                                  },
                                                  "mutations": {
                                                    "ORF3a": [
                                                      "L86F",
                                                      "Q213K"
                                                    ],
                                                    "ORF7a": [
                                                      "Q62*"
                                                    ],
                                                    "nuc": [
                                                      "G25650T",
                                                      "C26029A",
                                                      "C27577T"
                                                    ]
                                                  }
                                                },
                                                "name": "Peru/CAL-INS-081/2020",
                                                "node_attrs": {

                                                  "author": {
                                                    "author": "Eduardo Juscamayta Lopez et al",
                                                    "value": "Eduardo Juscamayta Lopez et al"
                                                  },
                                                  "clade_membership": {
                                                    "value": "20D"
                                                  },
                                                  "country": {
                                                    "value": "Peru"
                                                  },
                                                  "div": 17,
                                                  "division": {
                                                    "value": "Callao"
                                                  },
                                                  "division_exposure": {
                                                    "value": "Callao"
                                                  },
                                                  "gisaid_epi_isl": {
                                                    "value": "EPI_ISL_536480"
                                                  },
                                                  "host": {
                                                    "value": "Human"
                                                  },
                                                  "custom_location": {
                                                    "confidence": {
                                                      "South America": 1.0
                                                    },
                                                    "entropy": -1.000088900581841e-12,
                                                    "value": "South America"
                                                  },
                                                  "num_date": {
                                                    "confidence": [
                                                      2020.4986338797814,
                                                      2020.4986338797814
                                                    ],
                                                    "value": 2020.4986338797814
                                                  },
                                                  "originating_lab": {
                                                    "value": "Instituto Nacional de Salud"
                                                  },
                                                  "pangolin_lineage": {
                                                    "value": "C.13"
                                                  },
                                                  "recency": {
                                                    "value": "Older"
                                                  },
                                                  "region": {
                                                    "value": "South America"
                                                  },
                                                  "region_exposure": {
                                                    "value": "South America"
                                                  },

                                                  "subclade_membership": {
                                                    "value": "20D"
                                                  },
                                                  "submitting_lab": {
                                                    "value": "Laboratorio de Infecciones Respiratorias Agudas"
                                                  },
                                                  "url": "https://www.gisaid.org"
                                                }
                                              },
                                              {
                                                "branch_attrs": {
                                                  "mutations": {
                                                    "nuc": [
                                                      "C4327T"
                                                    ]
                                                  }
                                                },
                                                "name": "Peru/CAL-UPCH-0026/2020",
                                                "node_attrs": {

                                                  "author": {
                                                    "author": "Pablo Tsukayama et al",
                                                    "value": "Pablo Tsukayama et al"
                                                  },
                                                  "clade_membership": {
                                                    "value": "20D"
                                                  },
                                                  "country": {
                                                    "value": "Peru"
                                                  },
                                                  "div": 15,
                                                  "division": {
                                                    "value": "Callao"
                                                  },
                                                  "division_exposure": {
                                                    "value": "Callao"
                                                  },
                                                  "gisaid_epi_isl": {
                                                    "value": "EPI_ISL_540927"
                                                  },
                                                  "host": {
                                                    "value": "Human"
                                                  },
                                                  "custom_location": {
                                                    "confidence": {
                                                      "South America": 1.0
                                                    },
                                                    "entropy": -1.000088900581841e-12,
                                                    "value": "South America"
                                                  },
                                                  "location": {
                                                    "value": "Callao"
                                                  },
                                                  "num_date": {
                                                    "confidence": [
                                                      2020.457650273224,
                                                      2020.457650273224
                                                    ],
                                                    "value": 2020.457650273224
                                                  },
                                                  "originating_lab": {
                                                    "value": "Laboratorio de Referencia Nacional de Virus Respiratorios, Instituto Nacional de Salud Peru"
                                                  },
                                                  "pangolin_lineage": {
                                                    "value": "C.13"
                                                  },
                                                  "recency": {
                                                    "value": "Older"
                                                  },
                                                  "region": {
                                                    "value": "South America"
                                                  },
                                                  "region_exposure": {
                                                    "value": "South America"
                                                  },

                                                  "subclade_membership": {
                                                    "value": "20D"
                                                  },
                                                  "submitting_lab": {
                                                    "value": "Laboratorio de Gen\u00f3mica Microbiana, Universidad Peruana Cayetano Heredia"
                                                  },
                                                  "url": "https://www.gisaid.org"
                                                }
                                              }
                                            ],
                                            "name": "NODE_0003454",
                                            "node_attrs": {
                                              "clade_membership": {
                                                "value": "20D"
                                              },
                                              "div": 14,
                                              "custom_location": {
                                                "confidence": {
                                                  "Europe": 0.0012041046512468493,
                                                  "South America": 0.9982070463599156
                                                },
                                                "entropy": 0.015050463191092016,
                                                "value": "South America"
                                              },
                                              "num_date": {
                                                "confidence": [
                                                  2020.325447785341,
                                                  2020.457650273224
                                                ],
                                                "value": 2020.40758809399
                                              },
                                              "subclade_membership": {
                                                "value": "20D"
                                              }
                                            }
                                          }
                                        ],
                                        "name": "NODE_0003453",
                                        "node_attrs": {
                                          "clade_membership": {
                                            "value": "20D"
                                          },
                                          "div": 13,
                                          "custom_location": {
                                            "confidence": {
                                              "Europe": 0.001322176024044442,
                                              "South America": 0.9980449358916237
                                            },
                                            "entropy": 0.016220672055012927,
                                            "value": "South America"
                                          },
                                          "num_date": {
                                            "confidence": [
                                              2020.2303780447069,
                                              2020.4488207540717
                                            ],
                                            "value": 2020.327998842598
                                          },
                                          "subclade_membership": {
                                            "value": "20D"
                                          }
                                        }
                                      },
                                      {
                                        "branch_attrs": {
                                          "labels": {
                                            "aa": "ORF1a: P4197S"
                                          },
                                          "mutations": {
                                            "ORF1a": [
                                              "P4197S"
                                            ],
                                            "nuc": [
                                              "C12854T"
                                            ]
                                          }
                                        },
                                        "children": [
                                          {
                                            "branch_attrs": {
                                              "mutations": {}
                                            },
                                            "name": "Peru/LAM-INS-043/2020",
                                            "node_attrs": {

                                              "author": {
                                                "author": "Carlos Padilla Rojas et al",
                                                "value": "Carlos Padilla Rojas et al"
                                              },
                                              "clade_membership": {
                                                "value": "20D"
                                              },
                                              "country": {
                                                "value": "Peru"
                                              },
                                              "div": 13,
                                              "division": {
                                                "value": "Lambayeque"
                                              },
                                              "division_exposure": {
                                                "value": "Lambayeque"
                                              },
                                              "gisaid_epi_isl": {
                                                "value": "EPI_ISL_514264"
                                              },
                                              "host": {
                                                "value": "Human"
                                              },
                                              "custom_location": {
                                                "confidence": {
                                                  "South America": 1.0
                                                },
                                                "entropy": -1.000088900581841e-12,
                                                "value": "South America"
                                              },
                                              "num_date": {
                                                "confidence": [
                                                  2020.2472677595629,
                                                  2020.2472677595629
                                                ],
                                                "value": 2020.2472677595629
                                              },
                                              "originating_lab": {
                                                "value": "Laboratorio de Referencia Nacional de Virus Respiratorio. Instituto Nacional de Salud. Per\u00fa"
                                              },
                                              "pangolin_lineage": {
                                                "value": "C.13"
                                              },
                                              "recency": {
                                                "value": "Older"
                                              },
                                              "region": {
                                                "value": "South America"
                                              },
                                              "region_exposure": {
                                                "value": "South America"
                                              },

                                              "subclade_membership": {
                                                "value": "20D"
                                              },
                                              "submitting_lab": {
                                                "value": "Laboratorio de Referencia Nacional de Biotecnologia y Biologia Molecular.Instituto Nacional de Salud.Per\u00fa"
                                              },
                                              "url": "https://www.gisaid.org"
                                            }
                                          },
                                          {
                                            "branch_attrs": {
                                              "mutations": {}
                                            },
                                            "children": [
                                              {
                                                "branch_attrs": {
                                                  "labels": {
                                                    "aa": "ORF1b: D2429Y"
                                                  },
                                                  "mutations": {
                                                    "ORF1b": [
                                                      "D2429Y"
                                                    ],
                                                    "nuc": [
                                                      "G20752T",
                                                      "T29851C"
                                                    ]
                                                  }
                                                },
                                                "name": "Peru/LIM-INS-119/2020",
                                                "node_attrs": {

                                                  "author": {
                                                    "author": "Eduardo Juscamayta Lopez et al",
                                                    "value": "Eduardo Juscamayta Lopez et al"
                                                  },
                                                  "clade_membership": {
                                                    "value": "20D"
                                                  },
                                                  "country": {
                                                    "value": "Peru"
                                                  },
                                                  "div": 15,
                                                  "division": {
                                                    "value": "Lima"
                                                  },
                                                  "division_exposure": {
                                                    "value": "Lima"
                                                  },
                                                  "gisaid_epi_isl": {
                                                    "value": "EPI_ISL_536517"
                                                  },
                                                  "host": {
                                                    "value": "Human"
                                                  },
                                                  "custom_location": {
                                                    "confidence": {
                                                      "South America": 1.0
                                                    },
                                                    "entropy": -1.000088900581841e-12,
                                                    "value": "South America"
                                                  },
                                                  "num_date": {
                                                    "confidence": [
                                                      2020.3428961748634,
                                                      2020.3428961748634
                                                    ],
                                                    "value": 2020.3428961748634
                                                  },
                                                  "originating_lab": {
                                                    "value": "Instituto Nacional de Salud"
                                                  },
                                                  "pangolin_lineage": {
                                                    "value": "C.13"
                                                  },
                                                  "recency": {
                                                    "value": "Older"
                                                  },
                                                  "region": {
                                                    "value": "South America"
                                                  },
                                                  "region_exposure": {
                                                    "value": "South America"
                                                  },

                                                  "subclade_membership": {
                                                    "value": "20D"
                                                  },
                                                  "submitting_lab": {
                                                    "value": "Laboratorio de Infecciones Respiratorias Agudas"
                                                  },
                                                  "url": "https://www.gisaid.org"
                                                }
                                              },
                                              {
                                                "branch_attrs": {
                                                  "mutations": {}
                                                },
                                                "children": [
                                                  {
                                                    "branch_attrs": {
                                                      "mutations": {}
                                                    },
                                                    "name": "Peru/LIM-INS-032/2020",
                                                    "node_attrs": {

                                                      "author": {
                                                        "author": "Carlos Padilla Rojas et al",
                                                        "value": "Carlos Padilla Rojas et al"
                                                      },
                                                      "clade_membership": {
                                                        "value": "20D"
                                                      },
                                                      "country": {
                                                        "value": "Peru"
                                                      },
                                                      "div": 13,
                                                      "division": {
                                                        "value": "Lima"
                                                      },
                                                      "division_exposure": {
                                                        "value": "Lima"
                                                      },
                                                      "gisaid_epi_isl": {
                                                        "value": "EPI_ISL_491436"
                                                      },
                                                      "host": {
                                                        "value": "Human"
                                                      },
                                                      "custom_location": {
                                                        "confidence": {
                                                          "South America": 0.9999999999999999
                                                        },
                                                        "entropy": -9.99866855976916e-13,
                                                        "value": "South America"
                                                      },
                                                      "num_date": {
                                                        "confidence": [
                                                          2020.3101092896175,
                                                          2020.3101092896175
                                                        ],
                                                        "value": 2020.3101092896175
                                                      },
                                                      "originating_lab": {
                                                        "value": "Laboratorio de Referencia Nacional de Virus Respiratorio. Instituto Nacional de Salud Per\u00fa"
                                                      },
                                                      "pangolin_lineage": {
                                                        "value": "C.13"
                                                      },
                                                      "recency": {
                                                        "value": "Older"
                                                      },
                                                      "region": {
                                                        "value": "South America"
                                                      },
                                                      "region_exposure": {
                                                        "value": "South America"
                                                      },

                                                      "subclade_membership": {
                                                        "value": "20D"
                                                      },
                                                      "submitting_lab": {
                                                        "value": "Laboratorio de Referencia Nacional de Biotecnolog\u00eda y Biolog\u00eda Molecular. Instituto Nacional de Salud Per\u00fa"
                                                      },
                                                      "url": "https://www.gisaid.org"
                                                    }
                                                  },
                                                  {
                                                    "branch_attrs": {
                                                      "labels": {
                                                        "aa": "ORF1a: L3808F; ORF8: G96D"
                                                      },
                                                      "mutations": {
                                                        "ORF1a": [
                                                          "L3808F"
                                                        ],
                                                        "ORF8": [
                                                          "G96D"
                                                        ],
                                                        "nuc": [
                                                          "C4795T",
                                                          "C11687T",
                                                          "C22663T",
                                                          "G28180A",
                                                          "T29667A"
                                                        ]
                                                      }
                                                    },
                                                    "name": "Peru/LIM-UPCH-0061/2020",
                                                    "node_attrs": {

                                                      "author": {
                                                        "author": "Pablo Tsukayama et al",
                                                        "value": "Pablo Tsukayama et al"
                                                      },
                                                      "clade_membership": {
                                                        "value": "20D"
                                                      },
                                                      "country": {
                                                        "value": "Peru"
                                                      },
                                                      "div": 18,
                                                      "division": {
                                                        "value": "Lima"
                                                      },
                                                      "division_exposure": {
                                                        "value": "Lima"
                                                      },
                                                      "gisaid_epi_isl": {
                                                        "value": "EPI_ISL_540945"
                                                      },
                                                      "host": {
                                                        "value": "Human"
                                                      },
                                                      "custom_location": {
                                                        "confidence": {
                                                          "South America": 0.9999999999999999
                                                        },
                                                        "entropy": -9.99866855976916e-13,
                                                        "value": "South America"
                                                      },
                                                      "location": {
                                                        "value": "Lima"
                                                      },
                                                      "num_date": {
                                                        "confidence": [
                                                          2020.4603825136612,
                                                          2020.4603825136612
                                                        ],
                                                        "value": 2020.4603825136612
                                                      },
                                                      "originating_lab": {
                                                        "value": "Laboratorio de Referencia Nacional de Virus Respiratorios, Instituto Nacional de Salud Peru"
                                                      },
                                                      "pangolin_lineage": {
                                                        "value": "C.13"
                                                      },
                                                      "recency": {
                                                        "value": "Older"
                                                      },
                                                      "region": {
                                                        "value": "South America"
                                                      },
                                                      "region_exposure": {
                                                        "value": "South America"
                                                      },

                                                      "subclade_membership": {
                                                        "value": "20D"
                                                      },
                                                      "submitting_lab": {
                                                        "value": "Laboratorio de Gen\u00f3mica Microbiana, Universidad Peruana Cayetano Heredia"
                                                      },
                                                      "url": "https://www.gisaid.org"
                                                    }
                                                  }
                                                ],
                                                "name": "NODE_0002038",
                                                "node_attrs": {
                                                  "clade_membership": {
                                                    "value": "20D"
                                                  },
                                                  "div": 13,
                                                  "custom_location": {
                                                    "confidence": {
                                                      "Europe": 0.0012038078582057223,
                                                      "South America": 0.9982074484556165
                                                    },
                                                    "entropy": 0.01504755173632966,
                                                    "value": "South America"
                                                  },
                                                  "num_date": {
                                                    "confidence": [
                                                      2020.2309464180519,
                                                      2020.3101092896175
                                                    ],
                                                    "value": 2020.3069142821032
                                                  },
                                                  "subclade_membership": {
                                                    "value": "20D"
                                                  }
                                                }
                                              }
                                            ],
                                            "name": "NODE_0002036",
                                            "node_attrs": {
                                              "clade_membership": {
                                                "value": "20D"
                                              },
                                              "div": 13,
                                              "custom_location": {
                                                "confidence": {
                                                  "Europe": 0.0013186477776286076,
                                                  "South America": 0.9980499346052051
                                                },
                                                "entropy": 0.016184568683013264,
                                                "value": "South America"
                                              },
                                              "num_date": {
                                                "confidence": [
                                                  2020.2323327530344,
                                                  2020.30740505667
                                                ],
                                                "value": 2020.2479119318252
                                              },
                                              "subclade_membership": {
                                                "value": "20D"
                                              }
                                            }
                                          }
                                        ],
                                        "name": "NODE_0003455",
                                        "node_attrs": {
                                          "clade_membership": {
                                            "value": "20D"
                                          },
                                          "div": 13,
                                          "custom_location": {
                                            "confidence": {
                                              "Europe": 0.0013328413155832852,
                                              "South America": 0.9980309952379479
                                            },
                                            "entropy": 0.016319510689332725,
                                            "value": "South America"
                                          },
                                          "num_date": {
                                            "confidence": [
                                              2020.2236703422811,
                                              2020.2472677595629
                                            ],
                                            "value": 2020.2472677595629
                                          },
                                          "subclade_membership": {
                                            "value": "20D"
                                          }
                                        }
                                      }
                                    ],
                                    "name": "NODE_0003452",
                                    "node_attrs": {
                                      "clade_membership": {
                                        "value": "20D"
                                      },
                                      "div": 12,
                                      "custom_location": {
                                        "confidence": {
                                          "Europe": 0.0013714388350532438,
                                          "South America": 0.9979723270629827
                                        },
                                        "entropy": 0.016747456444953485,
                                        "value": "South America"
                                      },
                                      "num_date": {
                                        "confidence": [
                                          2020.1890802862854,
                                          2020.240338946421
                                        ],
                                        "value": 2020.216559617983
                                      },
                                      "subclade_membership": {
                                        "value": "20D"
                                      }
                                    }
                                  },
                                  {
                                    "branch_attrs": {
                                      "labels": {
                                        "aa": "N: S2F; ORF1a: T1250I; S: T307I"
                                      },
                                      "mutations": {
                                        "N": [
                                          "S2F"
                                        ],
                                        "ORF1a": [
                                          "T1250I"
                                        ],
                                        "S": [
                                          "T307I"
                                        ],
                                        "nuc": [
                                          "C4014T",
                                          "T8071C",
                                          "G13201A",
                                          "C14703T",
                                          "C18060T",
                                          "C22482T",
                                          "C24334A",
                                          "C27804T",
                                          "C28278T"
                                        ]
                                      }
                                    },
                                    "children": [
                                      {
                                        "branch_attrs": {
                                          "labels": {
                                            "aa": "E: L73F; ORF7a: Q62*"
                                          },
                                          "mutations": {
                                            "E": [
                                              "L73F"
                                            ],
                                            "ORF7a": [
                                              "Q62*"
                                            ],
                                            "nuc": [
                                              "C15714T",
                                              "A17553G",
                                              "T20331C",
                                              "C26461T",
                                              "C27577T"
                                            ]
                                          }
                                        },
                                        "name": "Chile/AR-192894/2020",
                                        "node_attrs": {

                                          "author": {
                                            "author": "Javier Tognarelli et al",
                                            "value": "Javier Tognarelli et al"
                                          },
                                          "clade_membership": {
                                            "value": "20D"
                                          },
                                          "country": {
                                            "value": "Chile"
                                          },
                                          "div": 25,
                                          "division": {
                                            "value": "Araucan\u00eda"
                                          },
                                          "division_exposure": {
                                            "value": "Araucan\u00eda"
                                          },
                                          "gisaid_epi_isl": {
                                            "value": "EPI_ISL_746480"
                                          },
                                          "host": {
                                            "value": "Human"
                                          },
                                          "custom_location": {
                                            "confidence": {
                                              "South America": 1.0
                                            },
                                            "entropy": -1.000088900581841e-12,
                                            "value": "South America"
                                          },
                                          "location": {
                                            "value": "Temuco"
                                          },
                                          "num_date": {
                                            "confidence": [
                                              2020.7445355191257,
                                              2020.7445355191257
                                            ],
                                            "value": 2020.7445355191257
                                          },
                                          "originating_lab": {
                                            "value": "Genetica Molecular and Subdepartamento de Virologia ISP Chile"
                                          },
                                          "pangolin_lineage": {
                                            "value": "C.11"
                                          },
                                          "recency": {
                                            "value": "Older"
                                          },
                                          "region": {
                                            "value": "South America"
                                          },
                                          "region_exposure": {
                                            "value": "South America"
                                          },

                                          "subclade_membership": {
                                            "value": "20D"
                                          },
                                          "submitting_lab": {
                                            "value": "Instituto de Salud Publica de Chile"
                                          },
                                          "url": "https://www.gisaid.org"
                                        }
                                      },
                                      {
                                        "branch_attrs": {
                                          "labels": {
                                            "aa": "ORF1b: S1391L"
                                          },
                                          "mutations": {
                                            "ORF1b": [
                                              "S1391L"
                                            ],
                                            "nuc": [
                                              "C17639T"
                                            ]
                                          }
                                        },
                                        "children": [
                                          {
                                            "branch_attrs": {
                                              "mutations": {}
                                            },
                                            "name": "Chile/MA-CADIUMAG-30/2020",
                                            "node_attrs": {
                                              "author": {
                                                "author": "Jorge Gonz\u00e1lez et al",
                                                "value": "Jorge Gonz\u00e1lez et al"
                                              },
                                              "clade_membership": {
                                                "value": "20D"
                                              },
                                              "country": {
                                                "value": "Chile"
                                              },
                                              "div": 21,
                                              "division": {
                                                "value": "Magallanes"
                                              },
                                              "division_exposure": {
                                                "value": "Magallanes"
                                              },
                                              "gisaid_epi_isl": {
                                                "value": "EPI_ISL_681695"
                                              },
                                              "host": {
                                                "value": "Human"
                                              },
                                              "custom_location": {
                                                "confidence": {
                                                  "South America": 1.0
                                                },
                                                "entropy": -1.000088900581841e-12,
                                                "value": "South America"
                                              },
                                              "location": {
                                                "value": "Punta Arenas"
                                              },
                                              "num_date": {
                                                "confidence": [
                                                  2020.5642076502731,
                                                  2020.5642076502731
                                                ],
                                                "value": 2020.5642076502731
                                              },
                                              "originating_lab": {
                                                "value": "Molecular Medicine Laboratory, University of Magallanes"
                                              },
                                              "pangolin_lineage": {
                                                "value": "C.11"
                                              },
                                              "recency": {
                                                "value": "Older"
                                              },
                                              "region": {
                                                "value": "South America"
                                              },
                                              "region_exposure": {
                                                "value": "South America"
                                              },
                                              "subclade_membership": {
                                                "value": "20D"
                                              },
                                              "submitting_lab": {
                                                "value": "Centro Asistencial Docente y de Investigacion, Universidad de Magallanes"
                                              },
                                              "url": "https://www.gisaid.org"
                                            }
                                          },
                                          {
                                            "branch_attrs": {
                                              "labels": {
                                                "aa": "ORF1b: T582I"
                                              },
                                              "mutations": {
                                                "ORF1b": [
                                                  "T582I"
                                                ],
                                                "nuc": [
                                                  "T7168C",
                                                  "C15212T"
                                                ]
                                              }
                                            },
                                            "name": "Chile/MA-CADIUMAG-35/2020",
                                            "node_attrs": {
                                              "author": {
                                                "author": "Jorge Gonz\u00e1lez et al",
                                                "value": "Jorge Gonz\u00e1lez et al"
                                              },
                                              "clade_membership": {
                                                "value": "20D"
                                              },
                                              "country": {
                                                "value": "Chile"
                                              },
                                              "div": 23,
                                              "division": {
                                                "value": "Magallanes"
                                              },
                                              "division_exposure": {
                                                "value": "Magallanes"
                                              },
                                              "gisaid_epi_isl": {
                                                "value": "EPI_ISL_681700"
                                              },
                                              "host": {
                                                "value": "Human"
                                              },
                                              "custom_location": {
                                                "confidence": {
                                                  "South America": 1.0
                                                },
                                                "entropy": -1.000088900581841e-12,
                                                "value": "South America"
                                              },
                                              "location": {
                                                "value": "Punta Arenas"
                                              },
                                              "num_date": {
                                                "confidence": [
                                                  2020.6215846994535,
                                                  2020.6215846994535
                                                ],
                                                "value": 2020.6215846994535
                                              },
                                              "originating_lab": {
                                                "value": "Molecular Medicine Laboratory, University of Magallanes"
                                              },
                                              "pangolin_lineage": {
                                                "value": "C.11"
                                              },
                                              "recency": {
                                                "value": "Older"
                                              },
                                              "region": {
                                                "value": "South America"
                                              },
                                              "region_exposure": {
                                                "value": "South America"
                                              },
                                              "subclade_membership": {
                                                "value": "20D"
                                              },
                                              "submitting_lab": {
                                                "value": "Centro Asistencial Docente y de Investigacion, Universidad de Magallanes"
                                              },
                                              "url": "https://www.gisaid.org"
                                            }
                                          }
                                        ],
                                        "name": "NODE_0003347",
                                        "node_attrs": {
                                          "clade_membership": {
                                            "value": "20D"
                                          },
                                          "div": 21,
                                          "custom_location": {
                                            "confidence": {
                                              "Europe": 0.0011007476313228076,
                                              "South America": 0.9983505971642993
                                            },
                                            "entropy": 0.013999270486253847,
                                            "value": "South America"
                                          },
                                          "num_date": {
                                            "confidence": [
                                              2020.5242922318978,
                                              2020.5642076502731
                                            ],
                                            "value": 2020.5642076502731
                                          },
                                          "subclade_membership": {
                                            "value": "20D"
                                          }
                                        }
                                      },
                                      {
                                        "branch_attrs": {
                                          "mutations": {}
                                        },
                                        "children": [
                                          {
                                            "branch_attrs": {
                                              "labels": {
                                                "aa": "ORF1b: A2006V"
                                              },
                                              "mutations": {
                                                "ORF1b": [
                                                  "A2006V"
                                                ],
                                                "nuc": [
                                                  "C19484T"
                                                ]
                                              }
                                            },
                                            "name": "Chile/MA-UMAG-Catg-2/2020",
                                            "node_attrs": {
                                              "author": {
                                                "author": "Jorge Gonzalez et al",
                                                "value": "Jorge Gonzalez et al"
                                              },
                                              "clade_membership": {
                                                "value": "20D"
                                              },
                                              "country": {
                                                "value": "Chile"
                                              },
                                              "div": 21,
                                              "division": {
                                                "value": "Magallanes"
                                              },
                                              "division_exposure": {
                                                "value": "Magallanes"
                                              },
                                              "gisaid_epi_isl": {
                                                "value": "EPI_ISL_625681"
                                              },
                                              "host": {
                                                "value": "Human"
                                              },
                                              "custom_location": {
                                                "confidence": {
                                                  "South America": 1.0
                                                },
                                                "entropy": -1.000088900581841e-12,
                                                "value": "South America"
                                              },
                                              "location": {
                                                "value": "Porvenir"
                                              },
                                              "num_date": {
                                                "confidence": [
                                                  2020.6079234972678,
                                                  2020.6079234972678
                                                ],
                                                "value": 2020.6079234972678
                                              },
                                              "originating_lab": {
                                                "value": "Laboratory of Molecular Medicine, University of Magallanes"
                                              },
                                              "pangolin_lineage": {
                                                "value": "C.11"
                                              },
                                              "recency": {
                                                "value": "Older"
                                              },
                                              "region": {
                                                "value": "South America"
                                              },
                                              "region_exposure": {
                                                "value": "South America"
                                              },
                                              "subclade_membership": {
                                                "value": "20D"
                                              },
                                              "submitting_lab": {
                                                "value": "Centro Asistencial Docente y de Investigacion, Universidad de Magallanes"
                                              },
                                              "url": "https://www.gisaid.org"
                                            }
                                          },
                                          {
                                            "branch_attrs": {
                                              "mutations": {
                                                "nuc": [
                                                  "C2623T"
                                                ]
                                              }
                                            },
                                            "children": [
                                              {
                                                "branch_attrs": {
                                                  "mutations": {}
                                                },
                                                "name": "Chile/MA-UMAG-Catg-19/2020",
                                                "node_attrs": {
                                                  "author": {
                                                    "author": "Jorge Gonzalez et al",
                                                    "value": "Jorge Gonzalez et al"
                                                  },
                                                  "clade_membership": {
                                                    "value": "20D"
                                                  },
                                                  "country": {
                                                    "value": "Chile"
                                                  },
                                                  "div": 21,
                                                  "division": {
                                                    "value": "Magallanes"
                                                  },
                                                  "division_exposure": {
                                                    "value": "Magallanes"
                                                  },
                                                  "gisaid_epi_isl": {
                                                    "value": "EPI_ISL_625680"
                                                  },
                                                  "host": {
                                                    "value": "Human"
                                                  },
                                                  "custom_location": {
                                                    "confidence": {
                                                      "South America": 1.0
                                                    },
                                                    "entropy": -1.000088900581841e-12,
                                                    "value": "South America"
                                                  },
                                                  "location": {
                                                    "value": "Punta Arenas"
                                                  },
                                                  "num_date": {
                                                    "confidence": [
                                                      2020.6489071038252,
                                                      2020.6489071038252
                                                    ],
                                                    "value": 2020.6489071038252
                                                  },
                                                  "originating_lab": {
                                                    "value": "Laboratory of Molecular Medicine, University of Magallanes"
                                                  },
                                                  "pangolin_lineage": {
                                                    "value": "C.11"
                                                  },
                                                  "recency": {
                                                    "value": "Older"
                                                  },
                                                  "region": {
                                                    "value": "South America"
                                                  },
                                                  "region_exposure": {
                                                    "value": "South America"
                                                  },
                                                  "subclade_membership": {
                                                    "value": "20D"
                                                  },
                                                  "submitting_lab": {
                                                    "value": "Centro Asistencial Docente y de Investigacion, Universidad de Magallanes"
                                                  },
                                                  "url": "https://www.gisaid.org"
                                                }
                                              },
                                              {
                                                "branch_attrs": {
                                                  "mutations": {}
                                                },
                                                "children": [
                                                  {
                                                    "branch_attrs": {
                                                      "labels": {
                                                        "aa": "ORF1b: A302S; S: E1182Q"
                                                      },
                                                      "mutations": {
                                                        "ORF1b": [
                                                          "A302S"
                                                        ],
                                                        "S": [
                                                          "E1182Q"
                                                        ],
                                                        "nuc": [
                                                          "G14371T",
                                                          "G25106C"
                                                        ]
                                                      }
                                                    },
                                                    "name": "Chile/MA-194114-B/2020",
                                                    "node_attrs": {

                                                      "author": {
                                                        "author": "Javier Tognarelli et al",
                                                        "value": "Javier Tognarelli et al"
                                                      },
                                                      "clade_membership": {
                                                        "value": "20D"
                                                      },
                                                      "country": {
                                                        "value": "Chile"
                                                      },
                                                      "div": 23,
                                                      "division": {
                                                        "value": "Magallanes"
                                                      },
                                                      "division_exposure": {
                                                        "value": "Magallanes"
                                                      },
                                                      "gisaid_epi_isl": {
                                                        "value": "EPI_ISL_746527"
                                                      },
                                                      "host": {
                                                        "value": "Human"
                                                      },
                                                      "custom_location": {
                                                        "confidence": {
                                                          "South America": 0.9999999999999999
                                                        },
                                                        "entropy": -9.99866855976916e-13,
                                                        "value": "South America"
                                                      },
                                                      "location": {
                                                        "value": "Punta Arenas"
                                                      },
                                                      "num_date": {
                                                        "confidence": [
                                                          2020.7390710382513,
                                                          2020.7390710382513
                                                        ],
                                                        "value": 2020.7390710382513
                                                      },
                                                      "originating_lab": {
                                                        "value": "Genetica Molecular and Subdepartamento de Virologia ISP Chile"
                                                      },
                                                      "pangolin_lineage": {
                                                        "value": "C.11"
                                                      },
                                                      "recency": {
                                                        "value": "Older"
                                                      },
                                                      "region": {
                                                        "value": "South America"
                                                      },
                                                      "region_exposure": {
                                                        "value": "South America"
                                                      },

                                                      "subclade_membership": {
                                                        "value": "20D"
                                                      },
                                                      "submitting_lab": {
                                                        "value": "Instituto de Salud Publica de Chile"
                                                      },
                                                      "url": "https://www.gisaid.org"
                                                    }
                                                  },
                                                  {
                                                    "branch_attrs": {
                                                      "mutations": {}
                                                    },
                                                    "children": [
                                                      {
                                                        "branch_attrs": {
                                                          "labels": {
                                                            "aa": "ORF1a: S2797F"
                                                          },
                                                          "mutations": {
                                                            "ORF1a": [
                                                              "S2797F"
                                                            ],
                                                            "nuc": [
                                                              "C8655T"
                                                            ]
                                                          }
                                                        },
                                                        "name": "Chile/MA-UMAG-Catg-4/2020",
                                                        "node_attrs": {
                                                          "author": {
                                                            "author": "Jorge Gonzalez et al",
                                                            "value": "Jorge Gonzalez et al"
                                                          },
                                                          "clade_membership": {
                                                            "value": "20D"
                                                          },
                                                          "country": {
                                                            "value": "Chile"
                                                          },
                                                          "div": 22,
                                                          "division": {
                                                            "value": "Magallanes"
                                                          },
                                                          "division_exposure": {
                                                            "value": "Magallanes"
                                                          },
                                                          "gisaid_epi_isl": {
                                                            "value": "EPI_ISL_625678"
                                                          },
                                                          "host": {
                                                            "value": "Human"
                                                          },
                                                          "custom_location": {
                                                            "confidence": {
                                                              "South America": 1.0
                                                            },
                                                            "entropy": -1.000088900581841e-12,
                                                            "value": "South America"
                                                          },
                                                          "location": {
                                                            "value": "Puerto Williams"
                                                          },
                                                          "num_date": {
                                                            "confidence": [
                                                              2020.7718579234972,
                                                              2020.7718579234972
                                                            ],
                                                            "value": 2020.7718579234972
                                                          },
                                                          "originating_lab": {
                                                            "value": "Laboratory of Molecular Medicine, University of Magallanes"
                                                          },
                                                          "pangolin_lineage": {
                                                            "value": "C.11"
                                                          },
                                                          "recency": {
                                                            "value": "Older"
                                                          },
                                                          "region": {
                                                            "value": "South America"
                                                          },
                                                          "region_exposure": {
                                                            "value": "South America"
                                                          },
                                                          "subclade_membership": {
                                                            "value": "20D"
                                                          },
                                                          "submitting_lab": {
                                                            "value": "Centro Asistencial Docente y de Investigacion, Universidad de Magallanes"
                                                          },
                                                          "url": "https://www.gisaid.org"
                                                        }
                                                      },
                                                      {
                                                        "branch_attrs": {
                                                          "labels": {
                                                            "aa": "ORF1a: A2891V"
                                                          },
                                                          "mutations": {
                                                            "ORF1a": [
                                                              "A2891V"
                                                            ],
                                                            "nuc": [
                                                              "C8937T"
                                                            ]
                                                          }
                                                        },
                                                        "name": "Chile/MA-UMAG-Catg-6/2020",
                                                        "node_attrs": {
                                                          "author": {
                                                            "author": "Jorge Gonzalez et al",
                                                            "value": "Jorge Gonzalez et al"
                                                          },
                                                          "clade_membership": {
                                                            "value": "20D"
                                                          },
                                                          "country": {
                                                            "value": "Chile"
                                                          },
                                                          "div": 22,
                                                          "division": {
                                                            "value": "Magallanes"
                                                          },
                                                          "division_exposure": {
                                                            "value": "Magallanes"
                                                          },
                                                          "gisaid_epi_isl": {
                                                            "value": "EPI_ISL_625674"
                                                          },
                                                          "host": {
                                                            "value": "Human"
                                                          },
                                                          "custom_location": {
                                                            "confidence": {
                                                              "South America": 1.0
                                                            },
                                                            "entropy": -1.000088900581841e-12,
                                                            "value": "South America"
                                                          },
                                                          "location": {
                                                            "value": "Puerto Natales"
                                                          },
                                                          "num_date": {
                                                            "confidence": [
                                                              2020.7390710382513,
                                                              2020.7390710382513
                                                            ],
                                                            "value": 2020.7390710382513
                                                          },
                                                          "originating_lab": {
                                                            "value": "Laboratory of Molecular Medicine, University of Magallanes"
                                                          },
                                                          "pangolin_lineage": {
                                                            "value": "C.11"
                                                          },
                                                          "recency": {
                                                            "value": "Older"
                                                          },
                                                          "region": {
                                                            "value": "South America"
                                                          },
                                                          "region_exposure": {
                                                            "value": "South America"
                                                          },
                                                          "subclade_membership": {
                                                            "value": "20D"
                                                          },
                                                          "submitting_lab": {
                                                            "value": "Centro Asistencial Docente y de Investigacion, Universidad de Magallanes"
                                                          },
                                                          "url": "https://www.gisaid.org"
                                                        }
                                                      }
                                                    ],
                                                    "name": "NODE_0002046",
                                                    "node_attrs": {
                                                      "clade_membership": {
                                                        "value": "20D"
                                                      },
                                                      "div": 21,
                                                      "custom_location": {
                                                        "confidence": {
                                                          "Europe": 0.0012036953288277201,
                                                          "South America": 0.9982075911036142
                                                        },
                                                        "entropy": 0.015046534289738435,
                                                        "value": "South America"
                                                      },
                                                      "num_date": {
                                                        "confidence": [
                                                          2020.5490548181117,
                                                          2020.735494669163
                                                        ],
                                                        "value": 2020.705976376884
                                                      },
                                                      "subclade_membership": {
                                                        "value": "20D"
                                                      }
                                                    }
                                                  }
                                                ],
                                                "name": "NODE_0002045",
                                                "node_attrs": {
                                                  "clade_membership": {
                                                    "value": "20D"
                                                  },
                                                  "div": 21,
                                                  "custom_location": {
                                                    "confidence": {
                                                      "Europe": 0.0013173142175218777,
                                                      "South America": 0.9980516573682853
                                                    },
                                                    "entropy": 0.016172376694162452,
                                                    "value": "South America"
                                                  },
                                                  "num_date": {
                                                    "confidence": [
                                                      2020.5520874386773,
                                                      2020.7366686144253
                                                    ],
                                                    "value": 2020.6503926799235
                                                  },
                                                  "subclade_membership": {
                                                    "value": "20D"
                                                  }
                                                }
                                              }
                                            ],
                                            "name": "NODE_0003348",
                                            "node_attrs": {
                                              "clade_membership": {
                                                "value": "20D"
                                              },
                                              "div": 21,
                                              "custom_location": {
                                                "confidence": {
                                                  "Europe": 0.0013183471610834763,
                                                  "South America": 0.9980503922904456
                                                },
                                                "entropy": 0.016181221228742486,
                                                "value": "South America"
                                              },
                                              "num_date": {
                                                "confidence": [
                                                  2020.5882790299067,
                                                  2020.6489071038252
                                                ],
                                                "value": 2020.6489071038252
                                              },
                                              "subclade_membership": {
                                                "value": "20D"
                                              }
                                            }
                                          }
                                        ],
                                        "name": "NODE_0002041",
                                        "node_attrs": {
                                          "clade_membership": {
                                            "value": "20D"
                                          },
                                          "div": 20,
                                          "custom_location": {
                                            "confidence": {
                                              "Europe": 0.0012160955089984354,
                                              "South America": 0.9981923326786053
                                            },
                                            "entropy": 0.015154617240488142,
                                            "value": "South America"
                                          },
                                          "num_date": {
                                            "confidence": [
                                              2020.4668767765688,
                                              2020.6022440085683
                                            ],
                                            "value": 2020.5587190302801
                                          },
                                          "subclade_membership": {
                                            "value": "20D"
                                          }
                                        }
                                      }
                                    ],
                                    "name": "NODE_0003344",
                                    "node_attrs": {
                                      "clade_membership": {
                                        "value": "20D"
                                      },
                                      "div": 20,
                                      "custom_location": {
                                        "confidence": {
                                          "South America": 0.9998319207355176
                                        },
                                        "entropy": 0.001751554332796486,
                                        "value": "South America"
                                      },
                                      "num_date": {
                                        "confidence": [
                                          2020.4608696668179,
                                          2020.5548929857878
                                        ],
                                        "value": 2020.51746532369
                                      },
                                      "subclade_membership": {
                                        "value": "20D"
                                      }
                                    }
                                  },
                                  {
                                    "branch_attrs": {
                                      "mutations": {}
                                    },
                                    "children": [
                                      {
                                        "branch_attrs": {
                                          "mutations": {}
                                        },
                                        "children": [
                                          {
                                            "branch_attrs": {
                                              "mutations": {}
                                            },
                                            "name": "Peru/CAJ-INS-061/2020",
                                            "node_attrs": {

                                              "author": {
                                                "author": "Carlos Padilla Rojas et al",
                                                "value": "Carlos Padilla Rojas et al"
                                              },
                                              "clade_membership": {
                                                "value": "20D"
                                              },
                                              "country": {
                                                "value": "Peru"
                                              },
                                              "div": 11,
                                              "division": {
                                                "value": "Cajamarca"
                                              },
                                              "division_exposure": {
                                                "value": "Cajamarca"
                                              },
                                              "gisaid_epi_isl": {
                                                "value": "EPI_ISL_517770"
                                              },
                                              "host": {
                                                "value": "Human"
                                              },
                                              "custom_location": {
                                                "confidence": {
                                                  "South America": 1.0
                                                },
                                                "entropy": -1.000088900581841e-12,
                                                "value": "South America"
                                              },
                                              "num_date": {
                                                "confidence": [
                                                  2020.198087431694,
                                                  2020.198087431694
                                                ],
                                                "value": 2020.198087431694
                                              },
                                              "originating_lab": {
                                                "value": "Laboratorio de Referencia Nacional de Virus Respiratorio. Centro Nacional de Salud Publica. Instituto Nacional de Salud Peru"
                                              },
                                              "pangolin_lineage": {
                                                "value": "B.1.1.1"
                                              },
                                              "recency": {
                                                "value": "Older"
                                              },
                                              "region": {
                                                "value": "South America"
                                              },
                                              "region_exposure": {
                                                "value": "South America"
                                              },

                                              "subclade_membership": {
                                                "value": "20D"
                                              },
                                              "submitting_lab": {
                                                "value": "Laboratorio de Referencia Nacional de Biotecnolog\u00eda y Biolog\u00eda Molecular. Centro Nacional de Salud Publica. Instituto Nacional de Salud Peru."
                                              },
                                              "url": "https://www.gisaid.org"
                                            }
                                          },
                                          {
                                            "branch_attrs": {
                                              "labels": {
                                                "aa": "ORF1a: L3606F"
                                              },
                                              "mutations": {
                                                "ORF1a": [
                                                  "L3606F"
                                                ],
                                                "nuc": [
                                                  "G11083T"
                                                ]
                                              }
                                            },
                                            "children": [
                                              {
                                                "branch_attrs": {
                                                  "labels": {
                                                    "aa": "ORF1a: C873R"
                                                  },
                                                  "mutations": {
                                                    "ORF1a": [
                                                      "C873R"
                                                    ],
                                                    "nuc": [
                                                      "G188T",
                                                      "T2882C",
                                                      "C8752T",
                                                      "A11983G"
                                                    ]
                                                  }
                                                },
                                                "name": "Argentina/PAIS-D0008/2020",
                                                "node_attrs": {

                                                  "author": {
                                                    "author": "Ceballos et al",
                                                    "value": "Ceballos et al"
                                                  },
                                                  "clade_membership": {
                                                    "value": "20D"
                                                  },
                                                  "country": {
                                                    "value": "Argentina"
                                                  },
                                                  "div": 16,
                                                  "division": {
                                                    "value": "Tierra del Fuego"
                                                  },
                                                  "division_exposure": {
                                                    "value": "Tierra del Fuego"
                                                  },
                                                  "gisaid_epi_isl": {
                                                    "value": "EPI_ISL_792450"
                                                  },
                                                  "host": {
                                                    "value": "Human"
                                                  },
                                                  "custom_location": {
                                                    "confidence": {
                                                      "South America": 1.0
                                                    },
                                                    "entropy": -1.000088900581841e-12,
                                                    "value": "South America"
                                                  },
                                                  "location": {
                                                    "value": "Ushuaia"
                                                  },
                                                  "num_date": {
                                                    "confidence": [
                                                      2020.3346994535518,
                                                      2020.3346994535518
                                                    ],
                                                    "value": 2020.3346994535518
                                                  },
                                                  "originating_lab": {
                                                    "value": "Laboratorio del Hospital Regional Ushuaia Gdor. Ernesto Campos"
                                                  },
                                                  "pangolin_lineage": {
                                                    "value": "B.1.1.1"
                                                  },
                                                  "recency": {
                                                    "value": "Older"
                                                  },
                                                  "region": {
                                                    "value": "South America"
                                                  },
                                                  "region_exposure": {
                                                    "value": "South America"
                                                  },

                                                  "subclade_membership": {
                                                    "value": "20D"
                                                  },
                                                  "submitting_lab": {
                                                    "value": "Hospital Regional Ushuaia - Centro Austral De Investigaciones Cient\u00edficas - Universidad Nacional De Tierra Del Fuego on behalf of 'Proyecto Argentino Interinstitucional de genomica de SARS-CoV-2' (PAIS Consortium)"
                                                  },
                                                  "url": "https://www.gisaid.org"
                                                }
                                              },
                                              {
                                                "branch_attrs": {
                                                  "mutations": {}
                                                },
                                                "children": [
                                                  {
                                                    "branch_attrs": {
                                                      "mutations": {
                                                        "nuc": [
                                                          "A2647G"
                                                        ]
                                                      }
                                                    },
                                                    "name": "Argentina/PAIS-D0019/2020",
                                                    "node_attrs": {

                                                      "author": {
                                                        "author": "Ceballos et al",
                                                        "value": "Ceballos et al"
                                                      },
                                                      "clade_membership": {
                                                        "value": "20D"
                                                      },
                                                      "country": {
                                                        "value": "Argentina"
                                                      },
                                                      "div": 13,
                                                      "division": {
                                                        "value": "Tierra del Fuego"
                                                      },
                                                      "division_exposure": {
                                                        "value": "Tierra del Fuego"
                                                      },
                                                      "gisaid_epi_isl": {
                                                        "value": "EPI_ISL_792461"
                                                      },
                                                      "host": {
                                                        "value": "Human"
                                                      },
                                                      "custom_location": {
                                                        "confidence": {
                                                          "South America": 1.0
                                                        },
                                                        "entropy": -1.000088900581841e-12,
                                                        "value": "South America"
                                                      },
                                                      "location": {
                                                        "value": "Ushuaia"
                                                      },
                                                      "num_date": {
                                                        "confidence": [
                                                          2020.2882513661202,
                                                          2020.2882513661202
                                                        ],
                                                        "value": 2020.2882513661202
                                                      },
                                                      "originating_lab": {
                                                        "value": "Laboratorio del Hospital Regional Ushuaia Gdor. Ernesto Campos"
                                                      },
                                                      "pangolin_lineage": {
                                                        "value": "B.1.1.1"
                                                      },
                                                      "recency": {
                                                        "value": "Older"
                                                      },
                                                      "region": {
                                                        "value": "South America"
                                                      },
                                                      "region_exposure": {
                                                        "value": "South America"
                                                      },

                                                      "subclade_membership": {
                                                        "value": "20D"
                                                      },
                                                      "submitting_lab": {
                                                        "value": "Hospital Regional Ushuaia - Centro Austral De Investigaciones Cient\u00edficas - Universidad Nacional De Tierra Del Fuego on behalf of 'Proyecto Argentino Interinstitucional de genomica de SARS-CoV-2' (PAIS Consortium)"
                                                      },
                                                      "url": "https://www.gisaid.org"
                                                    }
                                                  },
                                                  {
                                                    "branch_attrs": {
                                                      "mutations": {
                                                        "nuc": [
                                                          "C14877T"
                                                        ]
                                                      }
                                                    },
                                                    "children": [
                                                      {
                                                        "branch_attrs": {
                                                          "labels": {
                                                            "aa": "ORF1a: V26A, S2396G; ORF1b: D155G, L261F, E913K, V2223L"
                                                          },
                                                          "mutations": {
                                                            "ORF1a": [
                                                              "V26A",
                                                              "S2396G"
                                                            ],
                                                            "ORF1b": [
                                                              "D155G",
                                                              "L261F",
                                                              "E913K",
                                                              "V2223L"
                                                            ],
                                                            "nuc": [
                                                              "T342C",
                                                              "A7451G",
                                                              "C10369T",
                                                              "T12706C",
                                                              "A13931G",
                                                              "G14250T",
                                                              "G16204A",
                                                              "G20134T",
                                                              "C26681T"
                                                            ]
                                                          }
                                                        },
                                                        "name": "Peru/LIM-UPCH-0317/2020",
                                                        "node_attrs": {

                                                          "author": {
                                                            "author": "Pablo Tsukayama et al",
                                                            "value": "Pablo Tsukayama et al"
                                                          },
                                                          "clade_membership": {
                                                            "value": "20D"
                                                          },
                                                          "country": {
                                                            "value": "Peru"
                                                          },
                                                          "div": 22,
                                                          "division": {
                                                            "value": "Lima"
                                                          },
                                                          "division_exposure": {
                                                            "value": "Lima"
                                                          },
                                                          "gisaid_epi_isl": {
                                                            "value": "EPI_ISL_812475"
                                                          },
                                                          "host": {
                                                            "value": "Human"
                                                          },
                                                          "custom_location": {
                                                            "confidence": {
                                                              "South America": 1.0
                                                            },
                                                            "entropy": -1.000088900581841e-12,
                                                            "value": "South America"
                                                          },
                                                          "num_date": {
                                                            "confidence": [
                                                              2020.9467213114754,
                                                              2020.9467213114754
                                                            ],
                                                            "value": 2020.9467213114754
                                                          },
                                                          "originating_lab": {
                                                            "value": "Laboratorio de Referencia Nacional de Virus Respiratorios, Instituto Nacional de Salud Peru"
                                                          },
                                                          "pangolin_lineage": {
                                                            "value": "B.1.1.1"
                                                          },
                                                          "recency": {
                                                            "value": "Older"
                                                          },
                                                          "region": {
                                                            "value": "South America"
                                                          },
                                                          "region_exposure": {
                                                            "value": "South America"
                                                          },

                                                          "subclade_membership": {
                                                            "value": "20D"
                                                          },
                                                          "submitting_lab": {
                                                            "value": "Laboratorio de Gen\u00f3mica Microbiana, Universidad Peruana Cayetano Heredia"
                                                          },
                                                          "url": "https://www.gisaid.org"
                                                        }
                                                      },
                                                      {
                                                        "branch_attrs": {
                                                          "labels": {
                                                            "aa": "S: L18F"
                                                          },
                                                          "mutations": {
                                                            "S": [
                                                              "L18F"
                                                            ],
                                                            "nuc": [
                                                              "T8983A",
                                                              "C17550T",
                                                              "C21614T",
                                                              "C27092T"
                                                            ]
                                                          }
                                                        },
                                                        "name": "Peru/ANC-INS-255/2020",
                                                        "node_attrs": {

                                                          "author": {
                                                            "author": "Carlos Padilla Rojas et al",
                                                            "value": "Carlos Padilla Rojas et al"
                                                          },
                                                          "clade_membership": {
                                                            "value": "20D"
                                                          },
                                                          "country": {
                                                            "value": "Peru"
                                                          },
                                                          "div": 17,
                                                          "division": {
                                                            "value": "Ancash"
                                                          },
                                                          "division_exposure": {
                                                            "value": "Ancash"
                                                          },
                                                          "gisaid_epi_isl": {
                                                            "value": "EPI_ISL_1093170"
                                                          },
                                                          "host": {
                                                            "value": "Human"
                                                          },
                                                          "custom_location": {
                                                            "confidence": {
                                                              "South America": 1.0
                                                            },
                                                            "entropy": -1.000088900581841e-12,
                                                            "value": "South America"
                                                          },
                                                          "num_date": {
                                                            "confidence": [
                                                              2020.6653005464482,
                                                              2020.6653005464482
                                                            ],
                                                            "value": 2020.6653005464482
                                                          },
                                                          "originating_lab": {
                                                            "value": "Laboratorio de Referencia Nacional de Virus Respiratorio. Instituto Nacional de Salud Per\u00fa"
                                                          },
                                                          "pangolin_lineage": {
                                                            "value": "B.1.1.1"
                                                          },
                                                          "recency": {
                                                            "value": "3-7 days ago"
                                                          },
                                                          "region": {
                                                            "value": "South America"
                                                          },
                                                          "region_exposure": {
                                                            "value": "South America"
                                                          },

                                                          "subclade_membership": {
                                                            "value": "20D"
                                                          },
                                                          "submitting_lab": {
                                                            "value": "Laboratorio de Referencia Nacional de Biotecnolog\u00eda y Biolog\u00eda Molecular. Instituto Nacional de Salud Per\u00fa"
                                                          },
                                                          "url": "https://www.gisaid.org"
                                                        }
                                                      }
                                                    ],
                                                    "name": "NODE_0003376",
                                                    "node_attrs": {
                                                      "clade_membership": {
                                                        "value": "20D"
                                                      },
                                                      "div": 13,
                                                      "custom_location": {
                                                        "confidence": {
                                                          "Europe": 0.0011941816586454627,
                                                          "South America": 0.9982201499758689
                                                        },
                                                        "entropy": 0.014956079580866196,
                                                        "value": "South America"
                                                      },
                                                      "num_date": {
                                                        "confidence": [
                                                          2020.2196883949352,
                                                          2020.5604314491459
                                                        ],
                                                        "value": 2020.4371084290535
                                                      },
                                                      "subclade_membership": {
                                                        "value": "20D"
                                                      }
                                                    }
                                                  }
                                                ],
                                                "name": "NODE_0002048",
                                                "node_attrs": {
                                                  "clade_membership": {
                                                    "value": "20D"
                                                  },
                                                  "div": 12,
                                                  "custom_location": {
                                                    "confidence": {
                                                      "Europe": 0.0012063194485630506,
                                                      "South America": 0.9982052598320376
                                                    },
                                                    "entropy": 0.015061589470465986,
                                                    "value": "South America"
                                                  },
                                                  "num_date": {
                                                    "confidence": [
                                                      2020.2026402064769,
                                                      2020.278891872878
                                                    ],
                                                    "value": 2020.2520247574528
                                                  },
                                                  "subclade_membership": {
                                                    "value": "20D"
                                                  }
                                                }
                                              },
                                              {
                                                "branch_attrs": {
                                                  "labels": {
                                                    "aa": "ORF3a: V90F"
                                                  },
                                                  "mutations": {
                                                    "ORF3a": [
                                                      "V90F"
                                                    ],
                                                    "nuc": [
                                                      "G25660T"
                                                    ]
                                                  }
                                                },
                                                "children": [
                                                  {
                                                    "branch_attrs": {
                                                      "labels": {
                                                        "aa": "N: S193I; ORF1a: K816N"
                                                      },
                                                      "mutations": {
                                                        "N": [
                                                          "S193I"
                                                        ],
                                                        "ORF1a": [
                                                          "K816N"
                                                        ],
                                                        "nuc": [
                                                          "A2713T",
                                                          "G28851T"
                                                        ]
                                                      }
                                                    },
                                                    "name": "Argentina/PAIS-F0043/2020",
                                                    "node_attrs": {
                                                      "author": {
                                                        "author": "L Pianciola et al",
                                                        "value": "L Pianciola et al"
                                                      },
                                                      "clade_membership": {
                                                        "value": "20D"
                                                      },
                                                      "country": {
                                                        "value": "Argentina"
                                                      },
                                                      "div": 15,
                                                      "division": {
                                                        "value": "Rio Negro"
                                                      },
                                                      "division_exposure": {
                                                        "value": "Rio Negro"
                                                      },
                                                      "gisaid_epi_isl": {
                                                        "value": "EPI_ISL_981041"
                                                      },
                                                      "host": {
                                                        "value": "Human"
                                                      },
                                                      "custom_location": {
                                                        "confidence": {
                                                          "South America": 1.0
                                                        },
                                                        "entropy": -1.000088900581841e-12,
                                                        "value": "South America"
                                                      },
                                                      "location": {
                                                        "value": "San Carlos de Bariloche"
                                                      },
                                                      "num_date": {
                                                        "confidence": [
                                                          2020.2937158469945,
                                                          2020.2937158469945
                                                        ],
                                                        "value": 2020.2937158469945
                                                      },
                                                      "originating_lab": {
                                                        "value": "Hospital Bariloche"
                                                      },
                                                      "pangolin_lineage": {
                                                        "value": "B.1.1.1"
                                                      },
                                                      "recency": {
                                                        "value": "One month ago"
                                                      },
                                                      "region": {
                                                        "value": "South America"
                                                      },
                                                      "region_exposure": {
                                                        "value": "South America"
                                                      },

                                                      "subclade_membership": {
                                                        "value": "20D"
                                                      },
                                                      "submitting_lab": {
                                                        "value": "Laboratorio Central Mg. Luis Alfredo Pianciola on behalf of 'Proyecto Argentino Interinstitucional de genomica de SARS-CoV-2' (PAIS Consortium)"
                                                      },
                                                      "url": "https://www.gisaid.org"
                                                    }
                                                  },
                                                  {
                                                    "branch_attrs": {
                                                      "mutations": {}
                                                    },
                                                    "children": [
                                                      {
                                                        "branch_attrs": {
                                                          "labels": {
                                                            "aa": "ORF1a: V627F; S: N925D"
                                                          },
                                                          "mutations": {
                                                            "ORF1a": [
                                                              "V627F"
                                                            ],
                                                            "S": [
                                                              "N925D"
                                                            ],
                                                            "nuc": [
                                                              "G2144T",
                                                              "A24335G"
                                                            ]
                                                          }
                                                        },
                                                        "name": "Argentina/PAIS-F0048/2020",
                                                        "node_attrs": {

                                                          "author": {
                                                            "author": "L Pianciola et al",
                                                            "value": "L Pianciola et al"
                                                          },
                                                          "clade_membership": {
                                                            "value": "20D"
                                                          },
                                                          "country": {
                                                            "value": "Argentina"
                                                          },
                                                          "div": 15,
                                                          "division": {
                                                            "value": "Rio Negro"
                                                          },
                                                          "division_exposure": {
                                                            "value": "Rio Negro"
                                                          },
                                                          "gisaid_epi_isl": {
                                                            "value": "EPI_ISL_981046"
                                                          },
                                                          "host": {
                                                            "value": "Human"
                                                          },
                                                          "custom_location": {
                                                            "confidence": {
                                                              "South America": 1.0
                                                            },
                                                            "entropy": -1.000088900581841e-12,
                                                            "value": "South America"
                                                          },
                                                          "location": {
                                                            "value": "Jacobacci"
                                                          },
                                                          "num_date": {
                                                            "confidence": [
                                                              2020.4658469945355,
                                                              2020.4658469945355
                                                            ],
                                                            "value": 2020.4658469945355
                                                          },
                                                          "originating_lab": {
                                                            "value": "Hospital Jacobacci"
                                                          },
                                                          "pangolin_lineage": {
                                                            "value": "B.1.1.1"
                                                          },
                                                          "recency": {
                                                            "value": "One month ago"
                                                          },
                                                          "region": {
                                                            "value": "South America"
                                                          },
                                                          "region_exposure": {
                                                            "value": "South America"
                                                          },

                                                          "subclade_membership": {
                                                            "value": "20D"
                                                          },
                                                          "submitting_lab": {
                                                            "value": "Laboratorio Central Mg. Luis Alfredo Pianciola on behalf of 'Proyecto Argentino Interinstitucional de genomica de SARS-CoV-2' (PAIS Consortium)"
                                                          },
                                                          "url": "https://www.gisaid.org"
                                                        }
                                                      },
                                                      {
                                                        "branch_attrs": {
                                                          "mutations": {
                                                            "nuc": [
                                                              "A24385G"
                                                            ]
                                                          }
                                                        },
                                                        "children": [
                                                          {
                                                            "branch_attrs": {
                                                              "mutations": {}
                                                            },
                                                            "name": "Argentina/PAIS-F0041/2020",
                                                            "node_attrs": {

                                                              "author": {
                                                                "author": "L Pianciola et al",
                                                                "value": "L Pianciola et al"
                                                              },
                                                              "clade_membership": {
                                                                "value": "20D"
                                                              },
                                                              "country": {
                                                                "value": "Argentina"
                                                              },
                                                              "div": 14,
                                                              "division": {
                                                                "value": "Rio Negro"
                                                              },
                                                              "division_exposure": {
                                                                "value": "Rio Negro"
                                                              },
                                                              "gisaid_epi_isl": {
                                                                "value": "EPI_ISL_981039"
                                                              },
                                                              "host": {
                                                                "value": "Human"
                                                              },
                                                              "custom_location": {
                                                                "confidence": {
                                                                  "South America": 0.9999999999999999
                                                                },
                                                                "entropy": -9.99866855976916e-13,
                                                                "value": "South America"
                                                              },
                                                              "location": {
                                                                "value": "San Carlos de Bariloche"
                                                              },
                                                              "num_date": {
                                                                "confidence": [
                                                                  2020.441256830601,
                                                                  2020.441256830601
                                                                ],
                                                                "value": 2020.441256830601
                                                              },
                                                              "originating_lab": {
                                                                "value": "Hospital Privado Regional"
                                                              },
                                                              "pangolin_lineage": {
                                                                "value": "B.1.1.1"
                                                              },
                                                              "recency": {
                                                                "value": "One month ago"
                                                              },
                                                              "region": {
                                                                "value": "South America"
                                                              },
                                                              "region_exposure": {
                                                                "value": "South America"
                                                              },

                                                              "subclade_membership": {
                                                                "value": "20D"
                                                              },
                                                              "submitting_lab": {
                                                                "value": "Laboratorio Central Mg. Luis Alfredo Pianciola on behalf of 'Proyecto Argentino Interinstitucional de genomica de SARS-CoV-2' (PAIS Consortium)"
                                                              },
                                                              "url": "https://www.gisaid.org"
                                                            }
                                                          },
                                                          {
                                                            "branch_attrs": {
                                                              "mutations": {}
                                                            },
                                                            "children": [
                                                              {
                                                                "branch_attrs": {
                                                                  "mutations": {}
                                                                },
                                                                "name": "Argentina/PAIS-F0042/2020",
                                                                "node_attrs": {

                                                                  "author": {
                                                                    "author": "L Pianciola et al",
                                                                    "value": "L Pianciola et al"
                                                                  },
                                                                  "clade_membership": {
                                                                    "value": "20D"
                                                                  },
                                                                  "country": {
                                                                    "value": "Argentina"
                                                                  },
                                                                  "div": 14,
                                                                  "division": {
                                                                    "value": "Rio Negro"
                                                                  },
                                                                  "division_exposure": {
                                                                    "value": "Rio Negro"
                                                                  },
                                                                  "gisaid_epi_isl": {
                                                                    "value": "EPI_ISL_981040"
                                                                  },
                                                                  "host": {
                                                                    "value": "Human"
                                                                  },
                                                                  "custom_location": {
                                                                    "confidence": {
                                                                      "South America": 1.0
                                                                    },
                                                                    "entropy": -1.000088900581841e-12,
                                                                    "value": "South America"
                                                                  },
                                                                  "location": {
                                                                    "value": "San Carlos de Bariloche"
                                                                  },
                                                                  "num_date": {
                                                                    "confidence": [
                                                                      2020.545081967213,
                                                                      2020.545081967213
                                                                    ],
                                                                    "value": 2020.545081967213
                                                                  },
                                                                  "originating_lab": {
                                                                    "value": "Hospital Privado Regional"
                                                                  },
                                                                  "pangolin_lineage": {
                                                                    "value": "B.1.1.1"
                                                                  },
                                                                  "recency": {
                                                                    "value": "One month ago"
                                                                  },
                                                                  "region": {
                                                                    "value": "South America"
                                                                  },
                                                                  "region_exposure": {
                                                                    "value": "South America"
                                                                  },

                                                                  "subclade_membership": {
                                                                    "value": "20D"
                                                                  },
                                                                  "submitting_lab": {
                                                                    "value": "Laboratorio Central Mg. Luis Alfredo Pianciola on behalf of 'Proyecto Argentino Interinstitucional de genomica de SARS-CoV-2' (PAIS Consortium)"
                                                                  },
                                                                  "url": "https://www.gisaid.org"
                                                                }
                                                              },
                                                              {
                                                                "branch_attrs": {
                                                                  "mutations": {
                                                                    "nuc": [
                                                                      "C5284T"
                                                                    ]
                                                                  }
                                                                },
                                                                "name": "Argentina/PAIS-F0046/2020",
                                                                "node_attrs": {

                                                                  "author": {
                                                                    "author": "L Pianciola et al",
                                                                    "value": "L Pianciola et al"
                                                                  },
                                                                  "clade_membership": {
                                                                    "value": "20D"
                                                                  },
                                                                  "country": {
                                                                    "value": "Argentina"
                                                                  },
                                                                  "div": 15,
                                                                  "division": {
                                                                    "value": "Rio Negro"
                                                                  },
                                                                  "division_exposure": {
                                                                    "value": "Rio Negro"
                                                                  },
                                                                  "gisaid_epi_isl": {
                                                                    "value": "EPI_ISL_981044"
                                                                  },
                                                                  "host": {
                                                                    "value": "Human"
                                                                  },
                                                                  "custom_location": {
                                                                    "confidence": {
                                                                      "South America": 1.0
                                                                    },
                                                                    "entropy": -1.000088900581841e-12,
                                                                    "value": "South America"
                                                                  },
                                                                  "location": {
                                                                    "value": "San Carlos de Bariloche"
                                                                  },
                                                                  "num_date": {
                                                                    "confidence": [
                                                                      2020.5532786885246,
                                                                      2020.5532786885246
                                                                    ],
                                                                    "value": 2020.5532786885246
                                                                  },
                                                                  "originating_lab": {
                                                                    "value": "Hospital Bariloche"
                                                                  },
                                                                  "pangolin_lineage": {
                                                                    "value": "B.1.1.1"
                                                                  },
                                                                  "recency": {
                                                                    "value": "One month ago"
                                                                  },
                                                                  "region": {
                                                                    "value": "South America"
                                                                  },
                                                                  "region_exposure": {
                                                                    "value": "South America"
                                                                  },

                                                                  "subclade_membership": {
                                                                    "value": "20D"
                                                                  },
                                                                  "submitting_lab": {
                                                                    "value": "Laboratorio Central Mg. Luis Alfredo Pianciola on behalf of 'Proyecto Argentino Interinstitucional de genomica de SARS-CoV-2' (PAIS Consortium)"
                                                                  },
                                                                  "url": "https://www.gisaid.org"
                                                                }
                                                              }
                                                            ],
                                                            "name": "NODE_0002054",
                                                            "node_attrs": {
                                                              "clade_membership": {
                                                                "value": "20D"
                                                              },
                                                              "div": 14,
                                                              "custom_location": {
                                                                "confidence": {
                                                                  "Europe": 0.0012036959847565717,
                                                                  "South America": 0.9982075903135895
                                                                },
                                                                "entropy": 0.015046539857781531,
                                                                "value": "South America"
                                                              },
                                                              "num_date": {
                                                                "confidence": [
                                                                  2020.4294138850996,
                                                                  2020.545081967213
                                                                ],
                                                                "value": 2020.5121528596153
                                                              },
                                                              "subclade_membership": {
                                                                "value": "20D"
                                                              }
                                                            }
                                                          }
                                                        ],
                                                        "name": "NODE_0003381",
                                                        "node_attrs": {
                                                          "clade_membership": {
                                                            "value": "20D"
                                                          },
                                                          "div": 14,
                                                          "custom_location": {
                                                            "confidence": {
                                                              "Europe": 0.0013173220517114148,
                                                              "South America": 0.9980516480091548
                                                            },
                                                            "entropy": 0.016172441705245517,
                                                            "value": "South America"
                                                          },
                                                          "num_date": {
                                                            "confidence": [
                                                              2020.3965215991293,
                                                              2020.441256830601
                                                            ],
                                                            "value": 2020.441256830601
                                                          },
                                                          "subclade_membership": {
                                                            "value": "20D"
                                                          }
                                                        }
                                                      }
                                                    ],
                                                    "name": "NODE_0002051",
                                                    "node_attrs": {
                                                      "clade_membership": {
                                                        "value": "20D"
                                                      },
                                                      "div": 13,
                                                      "custom_location": {
                                                        "confidence": {
                                                          "Europe": 0.00131843340465137,
                                                          "South America": 0.9980502901609185
                                                        },
                                                        "entropy": 0.016181929042259048,
                                                        "value": "South America"
                                                      },
                                                      "num_date": {
                                                        "confidence": [
                                                          2020.160457109994,
                                                          2020.4336289607631
                                                        ],
                                                        "value": 2020.3300409547692
                                                      },
                                                      "subclade_membership": {
                                                        "value": "20D"
                                                      }
                                                    }
                                                  }
                                                ],
                                                "name": "NODE_0003379",
                                                "node_attrs": {
                                                  "clade_membership": {
                                                    "value": "20D"
                                                  },
                                                  "div": 13,
                                                  "custom_location": {
                                                    "confidence": {
                                                      "Europe": 0.0012170397143465139,
                                                      "South America": 0.9981912295573032
                                                    },
                                                    "entropy": 0.015162323666968625,
                                                    "value": "South America"
                                                  },
                                                  "num_date": {
                                                    "confidence": [
                                                      2020.2320768244801,
                                                      2020.2937158469945
                                                    ],
                                                    "value": 2020.252293220086
                                                  },
                                                  "subclade_membership": {
                                                    "value": "20D"
                                                  }
                                                }
                                              }
                                            ],
                                            "name": "NODE_0003375",
                                            "node_attrs": {
                                              "clade_membership": {
                                                "value": "20D"
                                              },
                                              "div": 12,
                                              "custom_location": {
                                                "confidence": {
                                                  "South America": 0.9998200773249842
                                                },
                                                "entropy": 0.0018604459782738244,
                                                "value": "South America"
                                              },
                                              "num_date": {
                                                "confidence": [
                                                  2020.2072628704448,
                                                  2020.2679043317437
                                                ],
                                                "value": 2020.2253282681354
                                              },
                                              "subclade_membership": {
                                                "value": "20D"
                                              }
                                            }
                                          }
                                        ],
                                        "name": "NODE_0001798",
                                        "node_attrs": {
                                          "clade_membership": {
                                            "value": "20D"
                                          },
                                          "div": 11,
                                          "custom_location": {
                                            "confidence": {
                                              "Europe": 0.0012207313366093943,
                                              "South America": 0.9981860159001119
                                            },
                                            "entropy": 0.015200346741504788,
                                            "value": "South America"
                                          },
                                          "num_date": {
                                            "confidence": [
                                              2020.1797958803734,
                                              2020.198087431694
                                            ],
                                            "value": 2020.198087431694
                                          },
                                          "subclade_membership": {
                                            "value": "20D"
                                          }
                                        }
                                      },
                                      {
                                        "branch_attrs": {
                                          "mutations": {}
                                        },
                                        "children": [
                                          {
                                            "branch_attrs": {
                                              "mutations": {
                                                "nuc": [
                                                  "G29179T"
                                                ]
                                              }
                                            },
                                            "children": [
                                              {
                                                "branch_attrs": {
                                                  "labels": {
                                                    "aa": "N: D402G; ORF1b: A2131V; ORF7a: N52S; S: D1199N"
                                                  },
                                                  "mutations": {
                                                    "N": [
                                                      "D402G"
                                                    ],
                                                    "ORF1b": [
                                                      "A2131V"
                                                    ],
                                                    "ORF7a": [
                                                      "N52S"
                                                    ],
                                                    "S": [
                                                      "D1199N"
                                                    ],
                                                    "nuc": [
                                                      "C19859T",
                                                      "C21859T",
                                                      "G25157A",
                                                      "A27548G",
                                                      "A29478G"
                                                    ]
                                                  }
                                                },
                                                "name": "Peru/ANC-INS-266/2020",
                                                "node_attrs": {

                                                  "author": {
                                                    "author": "Carlos Padilla Rojas et al",
                                                    "value": "Carlos Padilla Rojas et al"
                                                  },
                                                  "clade_membership": {
                                                    "value": "20D"
                                                  },
                                                  "country": {
                                                    "value": "Peru"
                                                  },
                                                  "div": 17,
                                                  "division": {
                                                    "value": "Ancash"
                                                  },
                                                  "division_exposure": {
                                                    "value": "Ancash"
                                                  },
                                                  "gisaid_epi_isl": {
                                                    "value": "EPI_ISL_1093178"
                                                  },
                                                  "host": {
                                                    "value": "Human"
                                                  },
                                                  "custom_location": {
                                                    "confidence": {
                                                      "South America": 1.0
                                                    },
                                                    "entropy": -1.000088900581841e-12,
                                                    "value": "South America"
                                                  },
                                                  "num_date": {
                                                    "confidence": [
                                                      2020.3948087431695,
                                                      2020.3948087431695
                                                    ],
                                                    "value": 2020.3948087431695
                                                  },
                                                  "originating_lab": {
                                                    "value": "Laboratorio de Referencia Nacional de Virus Respiratorio. Instituto Nacional de Salud Per\u00fa"
                                                  },
                                                  "pangolin_lineage": {
                                                    "value": "C.14"
                                                  },
                                                  "recency": {
                                                    "value": "3-7 days ago"
                                                  },
                                                  "region": {
                                                    "value": "South America"
                                                  },
                                                  "region_exposure": {
                                                    "value": "South America"
                                                  },

                                                  "subclade_membership": {
                                                    "value": "20D"
                                                  },
                                                  "submitting_lab": {
                                                    "value": "Laboratorio de Referencia Nacional de Biotecnolog\u00eda y Biolog\u00eda Molecular. Instituto Nacional de Salud Per\u00fa"
                                                  },
                                                  "url": "https://www.gisaid.org"
                                                }
                                              },
                                              {
                                                "branch_attrs": {
                                                  "labels": {
                                                    "aa": "ORF7a: V29L"
                                                  },
                                                  "mutations": {
                                                    "ORF7a": [
                                                      "V29L"
                                                    ],
                                                    "nuc": [
                                                      "G27478T"
                                                    ]
                                                  }
                                                },
                                                "children": [
                                                  {
                                                    "branch_attrs": {
                                                      "labels": {
                                                        "aa": "N: G19V; ORF1a: T2183I; ORF9b: D16Y; S: M731I"
                                                      },
                                                      "mutations": {
                                                        "N": [
                                                          "G19V"
                                                        ],
                                                        "ORF1a": [
                                                          "T2183I"
                                                        ],
                                                        "ORF9b": [
                                                          "D16Y"
                                                        ],
                                                        "S": [
                                                          "M731I"
                                                        ],
                                                        "nuc": [
                                                          "C745T",
                                                          "C6813T",
                                                          "G23755T",
                                                          "G28329T"
                                                        ]
                                                      }
                                                    },
                                                    "name": "Peru/LIM-INS-115/2020",
                                                    "node_attrs": {

                                                      "author": {
                                                        "author": "Eduardo Juscamayta Lopez et al",
                                                        "value": "Eduardo Juscamayta Lopez et al"
                                                      },
                                                      "clade_membership": {
                                                        "value": "20D"
                                                      },
                                                      "country": {
                                                        "value": "Peru"
                                                      },
                                                      "div": 17,
                                                      "division": {
                                                        "value": "Lima"
                                                      },
                                                      "division_exposure": {
                                                        "value": "Lima"
                                                      },
                                                      "gisaid_epi_isl": {
                                                        "value": "EPI_ISL_536513"
                                                      },
                                                      "host": {
                                                        "value": "Human"
                                                      },
                                                      "custom_location": {
                                                        "confidence": {
                                                          "South America": 0.9999999999999999
                                                        },
                                                        "entropy": -9.99866855976916e-13,
                                                        "value": "South America"
                                                      },
                                                      "num_date": {
                                                        "confidence": [
                                                          2020.3401639344263,
                                                          2020.3401639344263
                                                        ],
                                                        "value": 2020.3401639344263
                                                      },
                                                      "originating_lab": {
                                                        "value": "Instituto Nacional de Salud"
                                                      },
                                                      "pangolin_lineage": {
                                                        "value": "C.14"
                                                      },
                                                      "recency": {
                                                        "value": "Older"
                                                      },
                                                      "region": {
                                                        "value": "South America"
                                                      },
                                                      "region_exposure": {
                                                        "value": "South America"
                                                      },

                                                      "subclade_membership": {
                                                        "value": "20D"
                                                      },
                                                      "submitting_lab": {
                                                        "value": "Laboratorio de Infecciones Respiratorias Agudas"
                                                      },
                                                      "url": "https://www.gisaid.org"
                                                    }
                                                  },
                                                  {
                                                    "branch_attrs": {
                                                      "labels": {
                                                        "aa": "ORF1a: I1276S, L3606F; S: E780D"
                                                      },
                                                      "mutations": {
                                                        "ORF1a": [
                                                          "I1276S",
                                                          "L3606F"
                                                        ],
                                                        "S": [
                                                          "E780D"
                                                        ],
                                                        "nuc": [
                                                          "T4092G",
                                                          "G11083T",
                                                          "A23902C",
                                                          "G29554T"
                                                        ]
                                                      }
                                                    },
                                                    "name": "Peru/CAL-INS-104/2020",
                                                    "node_attrs": {

                                                      "author": {
                                                        "author": "Eduardo Juscamayta Lopez et al",
                                                        "value": "Eduardo Juscamayta Lopez et al"
                                                      },
                                                      "clade_membership": {
                                                        "value": "20D"
                                                      },
                                                      "country": {
                                                        "value": "Peru"
                                                      },
                                                      "div": 17,
                                                      "division": {
                                                        "value": "Callao"
                                                      },
                                                      "division_exposure": {
                                                        "value": "Callao"
                                                      },
                                                      "gisaid_epi_isl": {
                                                        "value": "EPI_ISL_536503"
                                                      },
                                                      "host": {
                                                        "value": "Human"
                                                      },
                                                      "custom_location": {
                                                        "confidence": {
                                                          "South America": 0.9999999999999999
                                                        },
                                                        "entropy": -9.99866855976916e-13,
                                                        "value": "South America"
                                                      },
                                                      "num_date": {
                                                        "confidence": [
                                                          2020.3346994535518,
                                                          2020.3346994535518
                                                        ],
                                                        "value": 2020.3346994535518
                                                      },
                                                      "originating_lab": {
                                                        "value": "Instituto Nacional de Salud"
                                                      },
                                                      "pangolin_lineage": {
                                                        "value": "C.14"
                                                      },
                                                      "recency": {
                                                        "value": "Older"
                                                      },
                                                      "region": {
                                                        "value": "South America"
                                                      },
                                                      "region_exposure": {
                                                        "value": "South America"
                                                      },

                                                      "subclade_membership": {
                                                        "value": "20D"
                                                      },
                                                      "submitting_lab": {
                                                        "value": "Laboratorio de Infecciones Respiratorias Agudas"
                                                      },
                                                      "url": "https://www.gisaid.org"
                                                    }
                                                  },
                                                  {
                                                    "branch_attrs": {
                                                      "labels": {
                                                        "aa": "N: A208S"
                                                      },
                                                      "mutations": {
                                                        "N": [
                                                          "A208S"
                                                        ],
                                                        "nuc": [
                                                          "G28895T"
                                                        ]
                                                      }
                                                    },
                                                    "name": "Peru/ANC-INS-049/2020",
                                                    "node_attrs": {

                                                      "author": {
                                                        "author": "Carlos Padilla Rojas et al",
                                                        "value": "Carlos Padilla Rojas et al"
                                                      },
                                                      "clade_membership": {
                                                        "value": "20D"
                                                      },
                                                      "country": {
                                                        "value": "Peru"
                                                      },
                                                      "div": 14,
                                                      "division": {
                                                        "value": "Ancash"
                                                      },
                                                      "division_exposure": {
                                                        "value": "Ancash"
                                                      },
                                                      "gisaid_epi_isl": {
                                                        "value": "EPI_ISL_516653"
                                                      },
                                                      "host": {
                                                        "value": "Human"
                                                      },
                                                      "custom_location": {
                                                        "confidence": {
                                                          "South America": 0.9999999999999999
                                                        },
                                                        "entropy": -9.99866855976916e-13,
                                                        "value": "South America"
                                                      },
                                                      "num_date": {
                                                        "confidence": [
                                                          2020.2745901639344,
                                                          2020.2745901639344
                                                        ],
                                                        "value": 2020.2745901639344
                                                      },
                                                      "originating_lab": {
                                                        "value": "Laboratorio de Referencia Nacional de Virus Respiratorio. Centro Nacional de Salud Publica. Instituto Nacional de Salud Peru."
                                                      },
                                                      "pangolin_lineage": {
                                                        "value": "C.14"
                                                      },
                                                      "recency": {
                                                        "value": "Older"
                                                      },
                                                      "region": {
                                                        "value": "South America"
                                                      },
                                                      "region_exposure": {
                                                        "value": "South America"
                                                      },

                                                      "subclade_membership": {
                                                        "value": "20D"
                                                      },
                                                      "submitting_lab": {
                                                        "value": "Laboratorio de Referencia Nacional de Biotecnolog\u00eda y Biolog\u00eda Molecular. Centro Nacional de Salud Publica. Instituto Nacional de Salud Peru."
                                                      },
                                                      "url": "https://www.gisaid.org"
                                                    }
                                                  },
                                                  {
                                                    "branch_attrs": {
                                                      "labels": {
                                                        "aa": "ORF1a: D203Y, P286L, F2182L, T3749I; ORF1b: D795E, H1087Y"
                                                      },
                                                      "mutations": {
                                                        "ORF1a": [
                                                          "D203Y",
                                                          "P286L",
                                                          "F2182L",
                                                          "T3749I"
                                                        ],
                                                        "ORF1b": [
                                                          "D795E",
                                                          "H1087Y"
                                                        ],
                                                        "nuc": [
                                                          "C643T",
                                                          "G872T",
                                                          "C1102T",
                                                          "C1122T",
                                                          "T6809C",
                                                          "C9967T",
                                                          "C11511T",
                                                          "C15852A",
                                                          "C16726T",
                                                          "C19011T",
                                                          "C25452T"
                                                        ]
                                                      }
                                                    },
                                                    "name": "Peru/LIM-INS-198/2020",
                                                    "node_attrs": {

                                                      "author": {
                                                        "author": "Carlos Padilla Rojas et al",
                                                        "value": "Carlos Padilla Rojas et al"
                                                      },
                                                      "clade_membership": {
                                                        "value": "20D"
                                                      },
                                                      "country": {
                                                        "value": "Peru"
                                                      },
                                                      "div": 24,
                                                      "division": {
                                                        "value": "Lima"
                                                      },
                                                      "division_exposure": {
                                                        "value": "Lima"
                                                      },
                                                      "gisaid_epi_isl": {
                                                        "value": "EPI_ISL_1092336"
                                                      },
                                                      "host": {
                                                        "value": "Human"
                                                      },
                                                      "custom_location": {
                                                        "confidence": {
                                                          "South America": 0.9999999999999999
                                                        },
                                                        "entropy": -9.99866855976916e-13,
                                                        "value": "South America"
                                                      },
                                                      "num_date": {
                                                        "confidence": [
                                                          2020.6762295081967,
                                                          2020.6762295081967
                                                        ],
                                                        "value": 2020.6762295081967
                                                      },
                                                      "originating_lab": {
                                                        "value": "Laboratorio de Referencia Nacional de Virus Respiratorio. Instituto Nacional de Salud Per\u00fa"
                                                      },
                                                      "pangolin_lineage": {
                                                        "value": "C.14"
                                                      },
                                                      "recency": {
                                                        "value": "3-7 days ago"
                                                      },
                                                      "region": {
                                                        "value": "South America"
                                                      },
                                                      "region_exposure": {
                                                        "value": "South America"
                                                      },

                                                      "subclade_membership": {
                                                        "value": "20D"
                                                      },
                                                      "submitting_lab": {
                                                        "value": "Laboratorio de Referencia Nacional de Biotecnolog\u00eda y Biolog\u00eda Molecular. Instituto Nacional de Salud Per\u00fa"
                                                      },
                                                      "url": "https://www.gisaid.org"
                                                    }
                                                  },
                                                  {
                                                    "branch_attrs": {
                                                      "labels": {
                                                        "aa": "ORF1b: T794I"
                                                      },
                                                      "mutations": {
                                                        "ORF1b": [
                                                          "T794I"
                                                        ],
                                                        "nuc": [
                                                          "C15848T"
                                                        ]
                                                      }
                                                    },
                                                    "name": "Peru/LAL-INS-056/2020",
                                                    "node_attrs": {

                                                      "author": {
                                                        "author": "Carlos Padilla Rojas et al",
                                                        "value": "Carlos Padilla Rojas et al"
                                                      },
                                                      "clade_membership": {
                                                        "value": "20D"
                                                      },
                                                      "country": {
                                                        "value": "Peru"
                                                      },
                                                      "div": 14,
                                                      "division": {
                                                        "value": "La Libertad"
                                                      },
                                                      "division_exposure": {
                                                        "value": "La Libertad"
                                                      },
                                                      "gisaid_epi_isl": {
                                                        "value": "EPI_ISL_517686"
                                                      },
                                                      "host": {
                                                        "value": "Human"
                                                      },
                                                      "custom_location": {
                                                        "confidence": {
                                                          "South America": 0.9999999999999999
                                                        },
                                                        "entropy": -9.99866855976916e-13,
                                                        "value": "South America"
                                                      },
                                                      "num_date": {
                                                        "confidence": [
                                                          2020.2800546448088,
                                                          2020.2800546448088
                                                        ],
                                                        "value": 2020.2800546448088
                                                      },
                                                      "originating_lab": {
                                                        "value": "Laboratorio de Referencia Nacional de Virus Respiratorio. Centro Nacional de Salud Publica. Instituto Nacional de Salud Peru."
                                                      },
                                                      "pangolin_lineage": {
                                                        "value": "C.14"
                                                      },
                                                      "recency": {
                                                        "value": "Older"
                                                      },
                                                      "region": {
                                                        "value": "South America"
                                                      },
                                                      "region_exposure": {
                                                        "value": "South America"
                                                      },

                                                      "subclade_membership": {
                                                        "value": "20D"
                                                      },
                                                      "submitting_lab": {
                                                        "value": "Laboratorio de Referencia Nacional de Biotecnolog\u00eda y Biolog\u00eda Molecular. Centro Nacional de Salud Publica. Instituto Nacional de Salud Peru."
                                                      },
                                                      "url": "https://www.gisaid.org"
                                                    }
                                                  },
                                                  {
                                                    "branch_attrs": {
                                                      "mutations": {}
                                                    },
                                                    "children": [
                                                      {
                                                        "branch_attrs": {
                                                          "mutations": {
                                                            "nuc": [
                                                              "G17151A"
                                                            ]
                                                          }
                                                        },
                                                        "name": "Peru/CAL-INS-105/2020",
                                                        "node_attrs": {

                                                          "author": {
                                                            "author": "Eduardo Juscamayta Lopez et al",
                                                            "value": "Eduardo Juscamayta Lopez et al"
                                                          },
                                                          "clade_membership": {
                                                            "value": "20D"
                                                          },
                                                          "country": {
                                                            "value": "Peru"
                                                          },
                                                          "div": 14,
                                                          "division": {
                                                            "value": "Callao"
                                                          },
                                                          "division_exposure": {
                                                            "value": "Callao"
                                                          },
                                                          "gisaid_epi_isl": {
                                                            "value": "EPI_ISL_536504"
                                                          },
                                                          "host": {
                                                            "value": "Human"
                                                          },
                                                          "custom_location": {
                                                            "confidence": {
                                                              "South America": 1.0
                                                            },
                                                            "entropy": -1.000088900581841e-12,
                                                            "value": "South America"
                                                          },
                                                          "num_date": {
                                                            "confidence": [
                                                              2020.3346994535518,
                                                              2020.3346994535518
                                                            ],
                                                            "value": 2020.3346994535518
                                                          },
                                                          "originating_lab": {
                                                            "value": "Instituto Nacional de Salud"
                                                          },
                                                          "pangolin_lineage": {
                                                            "value": "C.14"
                                                          },
                                                          "recency": {
                                                            "value": "Older"
                                                          },
                                                          "region": {
                                                            "value": "South America"
                                                          },
                                                          "region_exposure": {
                                                            "value": "South America"
                                                          },

                                                          "subclade_membership": {
                                                            "value": "20D"
                                                          },
                                                          "submitting_lab": {
                                                            "value": "Laboratorio de Infecciones Respiratorias Agudas"
                                                          },
                                                          "url": "https://www.gisaid.org"
                                                        }
                                                      },
                                                      {
                                                        "branch_attrs": {
                                                          "mutations": {}
                                                        },
                                                        "children": [
                                                          {
                                                            "branch_attrs": {
                                                              "mutations": {
                                                                "nuc": [
                                                                  "C17436T"
                                                                ]
                                                              }
                                                            },
                                                            "name": "Peru/LIM-INS-102/2020",
                                                            "node_attrs": {

                                                              "author": {
                                                                "author": "Eduardo Juscamayta Lopez et al",
                                                                "value": "Eduardo Juscamayta Lopez et al"
                                                              },
                                                              "clade_membership": {
                                                                "value": "20D"
                                                              },
                                                              "country": {
                                                                "value": "Peru"
                                                              },
                                                              "div": 14,
                                                              "division": {
                                                                "value": "Lima"
                                                              },
                                                              "division_exposure": {
                                                                "value": "Lima"
                                                              },
                                                              "gisaid_epi_isl": {
                                                                "value": "EPI_ISL_536501"
                                                              },
                                                              "host": {
                                                                "value": "Human"
                                                              },
                                                              "custom_location": {
                                                                "confidence": {
                                                                  "South America": 1.0
                                                                },
                                                                "entropy": -1.000088900581841e-12,
                                                                "value": "South America"
                                                              },
                                                              "num_date": {
                                                                "confidence": [
                                                                  2020.3346994535518,
                                                                  2020.3346994535518
                                                                ],
                                                                "value": 2020.3346994535518
                                                              },
                                                              "originating_lab": {
                                                                "value": "Instituto Nacional de Salud"
                                                              },
                                                              "pangolin_lineage": {
                                                                "value": "C.14"
                                                              },
                                                              "recency": {
                                                                "value": "Older"
                                                              },
                                                              "region": {
                                                                "value": "South America"
                                                              },
                                                              "region_exposure": {
                                                                "value": "South America"
                                                              },

                                                              "subclade_membership": {
                                                                "value": "20D"
                                                              },
                                                              "submitting_lab": {
                                                                "value": "Laboratorio de Infecciones Respiratorias Agudas"
                                                              },
                                                              "url": "https://www.gisaid.org"
                                                            }
                                                          },
                                                          {
                                                            "branch_attrs": {
                                                              "mutations": {}
                                                            },
                                                            "children": [
                                                              {
                                                                "branch_attrs": {
                                                                  "labels": {
                                                                    "aa": "ORF1a: S212L"
                                                                  },
                                                                  "mutations": {
                                                                    "ORF1a": [
                                                                      "S212L"
                                                                    ],
                                                                    "nuc": [
                                                                      "G219T",
                                                                      "C900T",
                                                                      "T7465A"
                                                                    ]
                                                                  }
                                                                },
                                                                "name": "Peru/CAL-UPCH-0097/2020",
                                                                "node_attrs": {

                                                                  "author": {
                                                                    "author": "Pablo Tsukayama et al",
                                                                    "value": "Pablo Tsukayama et al"
                                                                  },
                                                                  "clade_membership": {
                                                                    "value": "20D"
                                                                  },
                                                                  "country": {
                                                                    "value": "Peru"
                                                                  },
                                                                  "div": 16,
                                                                  "division": {
                                                                    "value": "Callao"
                                                                  },
                                                                  "division_exposure": {
                                                                    "value": "Callao"
                                                                  },
                                                                  "gisaid_epi_isl": {
                                                                    "value": "EPI_ISL_540975"
                                                                  },
                                                                  "host": {
                                                                    "value": "Human"
                                                                  },
                                                                  "custom_location": {
                                                                    "confidence": {
                                                                      "South America": 1.0
                                                                    },
                                                                    "entropy": -1.000088900581841e-12,
                                                                    "value": "South America"
                                                                  },
                                                                  "location": {
                                                                    "value": "Callao"
                                                                  },
                                                                  "num_date": {
                                                                    "confidence": [
                                                                      2020.457650273224,
                                                                      2020.457650273224
                                                                    ],
                                                                    "value": 2020.457650273224
                                                                  },
                                                                  "originating_lab": {
                                                                    "value": "Laboratorio de Referencia Nacional de Virus Respiratorios, Instituto Nacional de Salud Peru"
                                                                  },
                                                                  "pangolin_lineage": {
                                                                    "value": "C.14"
                                                                  },
                                                                  "recency": {
                                                                    "value": "Older"
                                                                  },
                                                                  "region": {
                                                                    "value": "South America"
                                                                  },
                                                                  "region_exposure": {
                                                                    "value": "South America"
                                                                  },

                                                                  "subclade_membership": {
                                                                    "value": "20D"
                                                                  },
                                                                  "submitting_lab": {
                                                                    "value": "Laboratorio de Gen\u00f3mica Microbiana, Universidad Peruana Cayetano Heredia"
                                                                  },
                                                                  "url": "https://www.gisaid.org"
                                                                }
                                                              },
                                                              {
                                                                "branch_attrs": {
                                                                  "mutations": {}
                                                                },
                                                                "children": [
                                                                  {
                                                                    "branch_attrs": {
                                                                      "mutations": {
                                                                        "nuc": [
                                                                          "C8389T",
                                                                          "T16242A",
                                                                          "G22201T",
                                                                          "C22498T"
                                                                        ]
                                                                      }
                                                                    },
                                                                    "name": "Peru/HCV-INS-275/2020",
                                                                    "node_attrs": {

                                                                      "author": {
                                                                        "author": "Carlos Padilla Rojas et al",
                                                                        "value": "Carlos Padilla Rojas et al"
                                                                      },
                                                                      "clade_membership": {
                                                                        "value": "20D"
                                                                      },
                                                                      "country": {
                                                                        "value": "Peru"
                                                                      },
                                                                      "div": 17,
                                                                      "division": {
                                                                        "value": "Huancavelica"
                                                                      },
                                                                      "division_exposure": {
                                                                        "value": "Huancavelica"
                                                                      },
                                                                      "gisaid_epi_isl": {
                                                                        "value": "EPI_ISL_1093171"
                                                                      },
                                                                      "host": {
                                                                        "value": "Human"
                                                                      },
                                                                      "custom_location": {
                                                                        "confidence": {
                                                                          "South America": 1.0
                                                                        },
                                                                        "entropy": -1.000088900581841e-12,
                                                                        "value": "South America"
                                                                      },
                                                                      "num_date": {
                                                                        "confidence": [
                                                                          2020.6653005464482,
                                                                          2020.6653005464482
                                                                        ],
                                                                        "value": 2020.6653005464482
                                                                      },
                                                                      "originating_lab": {
                                                                        "value": "Laboratorio de Referencia Nacional de Virus Respiratorio. Instituto Nacional de Salud Per\u00fa"
                                                                      },
                                                                      "pangolin_lineage": {
                                                                        "value": "C.14"
                                                                      },
                                                                      "recency": {
                                                                        "value": "3-7 days ago"
                                                                      },
                                                                      "region": {
                                                                        "value": "South America"
                                                                      },
                                                                      "region_exposure": {
                                                                        "value": "South America"
                                                                      },

                                                                      "subclade_membership": {
                                                                        "value": "20D"
                                                                      },
                                                                      "submitting_lab": {
                                                                        "value": "Laboratorio de Referencia Nacional de Biotecnolog\u00eda y Biolog\u00eda Molecular. Instituto Nacional de Salud Per\u00fa"
                                                                      },
                                                                      "url": "https://www.gisaid.org"
                                                                    }
                                                                  },
                                                                  {
                                                                    "branch_attrs": {
                                                                      "mutations": {}
                                                                    },
                                                                    "children": [
                                                                      {
                                                                        "branch_attrs": {
                                                                          "labels": {
                                                                            "aa": "ORF1b: Y2529F"
                                                                          },
                                                                          "mutations": {
                                                                            "ORF1b": [
                                                                              "Y2529F"
                                                                            ],
                                                                            "nuc": [
                                                                              "T13536C",
                                                                              "A21053T",
                                                                              "T23731C",
                                                                              "G26951T"
                                                                            ]
                                                                          }
                                                                        },
                                                                        "name": "Peru/ICA-INS-258/2020",
                                                                        "node_attrs": {

                                                                          "author": {
                                                                            "author": "Carlos Padilla Rojas et al",
                                                                            "value": "Carlos Padilla Rojas et al"
                                                                          },
                                                                          "clade_membership": {
                                                                            "value": "20D"
                                                                          },
                                                                          "country": {
                                                                            "value": "Peru"
                                                                          },
                                                                          "div": 17,
                                                                          "division": {
                                                                            "value": "Ica"
                                                                          },
                                                                          "division_exposure": {
                                                                            "value": "Ica"
                                                                          },
                                                                          "gisaid_epi_isl": {
                                                                            "value": "EPI_ISL_1093166"
                                                                          },
                                                                          "host": {
                                                                            "value": "Human"
                                                                          },
                                                                          "custom_location": {
                                                                            "confidence": {
                                                                              "South America": 1.0
                                                                            },
                                                                            "entropy": -1.000088900581841e-12,
                                                                            "value": "South America"
                                                                          },
                                                                          "num_date": {
                                                                            "confidence": [
                                                                              2020.6789617486338,
                                                                              2020.6789617486338
                                                                            ],
                                                                            "value": 2020.6789617486338
                                                                          },
                                                                          "originating_lab": {
                                                                            "value": "Laboratorio de Referencia Nacional de Virus Respiratorio. Instituto Nacional de Salud Per\u00fa"
                                                                          },
                                                                          "pangolin_lineage": {
                                                                            "value": "B.1.1.1"
                                                                          },
                                                                          "recency": {
                                                                            "value": "3-7 days ago"
                                                                          },
                                                                          "region": {
                                                                            "value": "South America"
                                                                          },
                                                                          "region_exposure": {
                                                                            "value": "South America"
                                                                          },

                                                                          "subclade_membership": {
                                                                            "value": "20D"
                                                                          },
                                                                          "submitting_lab": {
                                                                            "value": "Laboratorio de Referencia Nacional de Biotecnolog\u00eda y Biolog\u00eda Molecular. Instituto Nacional de Salud Per\u00fa"
                                                                          },
                                                                          "url": "https://www.gisaid.org"
                                                                        }
                                                                      },
                                                                      {
                                                                        "branch_attrs": {
                                                                          "mutations": {}
                                                                        },
                                                                        "name": "Peru/LIM-INS-111/2020",
                                                                        "node_attrs": {

                                                                          "author": {
                                                                            "author": "Eduardo Juscamayta Lopez et al",
                                                                            "value": "Eduardo Juscamayta Lopez et al"
                                                                          },
                                                                          "clade_membership": {
                                                                            "value": "20D"
                                                                          },
                                                                          "country": {
                                                                            "value": "Peru"
                                                                          },
                                                                          "div": 13,
                                                                          "division": {
                                                                            "value": "Lima"
                                                                          },
                                                                          "division_exposure": {
                                                                            "value": "Lima"
                                                                          },
                                                                          "gisaid_epi_isl": {
                                                                            "value": "EPI_ISL_536509"
                                                                          },
                                                                          "host": {
                                                                            "value": "Human"
                                                                          },
                                                                          "custom_location": {
                                                                            "confidence": {
                                                                              "South America": 1.0
                                                                            },
                                                                            "entropy": -1.000088900581841e-12,
                                                                            "value": "South America"
                                                                          },
                                                                          "num_date": {
                                                                            "confidence": [
                                                                              2020.3401639344263,
                                                                              2020.3401639344263
                                                                            ],
                                                                            "value": 2020.3401639344263
                                                                          },
                                                                          "originating_lab": {
                                                                            "value": "Instituto Nacional de Salud"
                                                                          },
                                                                          "pangolin_lineage": {
                                                                            "value": "C.14"
                                                                          },
                                                                          "recency": {
                                                                            "value": "Older"
                                                                          },
                                                                          "region": {
                                                                            "value": "South America"
                                                                          },
                                                                          "region_exposure": {
                                                                            "value": "South America"
                                                                          },

                                                                          "subclade_membership": {
                                                                            "value": "20D"
                                                                          },
                                                                          "submitting_lab": {
                                                                            "value": "Laboratorio de Infecciones Respiratorias Agudas"
                                                                          },
                                                                          "url": "https://www.gisaid.org"
                                                                        }
                                                                      }
                                                                    ],
                                                                    "name": "NODE_0002074",
                                                                    "node_attrs": {
                                                                      "clade_membership": {
                                                                        "value": "20D"
                                                                      },
                                                                      "div": 13,
                                                                      "custom_location": {
                                                                        "confidence": {
                                                                          "Europe": 0.0012037700997469811,
                                                                          "South America": 0.9982074971968686
                                                                        },
                                                                        "entropy": 0.015047202572260074,
                                                                        "value": "South America"
                                                                      },
                                                                      "num_date": {
                                                                        "confidence": [
                                                                          2020.31726267072,
                                                                          2020.3401639344263
                                                                        ],
                                                                        "value": 2020.3401639344263
                                                                      },
                                                                      "subclade_membership": {
                                                                        "value": "20D"
                                                                      }
                                                                    }
                                                                  }
                                                                ],
                                                                "name": "NODE_0002073",
                                                                "node_attrs": {
                                                                  "clade_membership": {
                                                                    "value": "20D"
                                                                  },
                                                                  "div": 13,
                                                                  "custom_location": {
                                                                    "confidence": {
                                                                      "Europe": 0.0013181987838126103,
                                                                      "South America": 0.9980505287522088
                                                                    },
                                                                    "entropy": 0.01618033985305949,
                                                                    "value": "South America"
                                                                  },
                                                                  "num_date": {
                                                                    "confidence": [
                                                                      2020.2976287374386,
                                                                      2020.3377641576521
                                                                    ],
                                                                    "value": 2020.3257652737816
                                                                  },
                                                                  "subclade_membership": {
                                                                    "value": "20D"
                                                                  }
                                                                }
                                                              }
                                                            ],
                                                            "name": "NODE_0002071",
                                                            "node_attrs": {
                                                              "clade_membership": {
                                                                "value": "20D"
                                                              },
                                                              "div": 13,
                                                              "custom_location": {
                                                                "confidence": {
                                                                  "Europe": 0.0013279308426301652,
                                                                  "South America": 0.9980377739455236
                                                                },
                                                                "entropy": 0.016270867759239346,
                                                                "value": "South America"
                                                              },
                                                              "num_date": {
                                                                "confidence": [
                                                                  2020.191304810378,
                                                                  2020.3343998216903
                                                                ],
                                                                "value": 2020.3098791001726
                                                              },
                                                              "subclade_membership": {
                                                                "value": "20D"
                                                              }
                                                            }
                                                          }
                                                        ],
                                                        "name": "NODE_0002070",
                                                        "node_attrs": {
                                                          "clade_membership": {
                                                            "value": "20D"
                                                          },
                                                          "div": 13,
                                                          "custom_location": {
                                                            "confidence": {
                                                              "Europe": 0.0013181997058905786,
                                                              "South America": 0.9980505276982229
                                                            },
                                                            "entropy": 0.01618034710103975,
                                                            "value": "South America"
                                                          },
                                                          "num_date": {
                                                            "confidence": [
                                                              2020.1728326208106,
                                                              2020.3230065619668
                                                            ],
                                                            "value": 2020.2842823767985
                                                          },
                                                          "subclade_membership": {
                                                            "value": "20D"
                                                          }
                                                        }
                                                      }
                                                    ],
                                                    "name": "NODE_0002069",
                                                    "node_attrs": {
                                                      "clade_membership": {
                                                        "value": "20D"
                                                      },
                                                      "div": 13,
                                                      "custom_location": {
                                                        "confidence": {
                                                          "Europe": 0.0012037804505488456,
                                                          "South America": 0.9982074857954282
                                                        },
                                                        "entropy": 0.015047281254634117,
                                                        "value": "South America"
                                                      },
                                                      "num_date": {
                                                        "confidence": [
                                                          2020.173987323565,
                                                          2020.3200391416347
                                                        ],
                                                        "value": 2020.2580153031402
                                                      },
                                                      "subclade_membership": {
                                                        "value": "20D"
                                                      }
                                                    }
                                                  }
                                                ],
                                                "name": "NODE_0003417",
                                                "node_attrs": {
                                                  "clade_membership": {
                                                    "value": "20D"
                                                  },
                                                  "div": 13,
                                                  "custom_location": {
                                                    "confidence": {
                                                      "South America": 0.9999998791504981
                                                    },
                                                    "entropy": 2.067410872948775e-06,
                                                    "value": "South America"
                                                  },
                                                  "num_date": {
                                                    "confidence": [
                                                      2020.2090438532782,
                                                      2020.2635448291587
                                                    ],
                                                    "value": 2020.2276237261049
                                                  },
                                                  "subclade_membership": {
                                                    "value": "20D"
                                                  }
                                                }
                                              },
                                              {
                                                "branch_attrs": {
                                                  "mutations": {
                                                    "nuc": [
                                                      "C28253T"
                                                    ]
                                                  }
                                                },
                                                "children": [
                                                  {
                                                    "branch_attrs": {
                                                      "labels": {
                                                        "aa": "ORF1b: P2633L"
                                                      },
                                                      "mutations": {
                                                        "ORF1b": [
                                                          "P2633L"
                                                        ],
                                                        "nuc": [
                                                          "C7162T",
                                                          "G7393T",
                                                          "T14775C",
                                                          "C16887T",
                                                          "C18486T",
                                                          "C21365T",
                                                          "C24442T",
                                                          "A26019T",
                                                          "C28603T"
                                                        ]
                                                      }
                                                    },
                                                    "children": [
                                                      {
                                                        "branch_attrs": {
                                                          "mutations": {}
                                                        },
                                                        "name": "Peru/AMA-UPCH-0261/2020",
                                                        "node_attrs": {

                                                          "author": {
                                                            "author": "Pablo Tsukayama et al",
                                                            "value": "Pablo Tsukayama et al"
                                                          },
                                                          "clade_membership": {
                                                            "value": "20D"
                                                          },
                                                          "country": {
                                                            "value": "Peru"
                                                          },
                                                          "div": 22,
                                                          "division": {
                                                            "value": "Amazonas PE"
                                                          },
                                                          "division_exposure": {
                                                            "value": "Amazonas PE"
                                                          },
                                                          "gisaid_epi_isl": {
                                                            "value": "EPI_ISL_729907"
                                                          },
                                                          "host": {
                                                            "value": "Human"
                                                          },
                                                          "custom_location": {
                                                            "confidence": {
                                                              "South America": 1.0
                                                            },
                                                            "entropy": -1.000088900581841e-12,
                                                            "value": "South America"
                                                          },
                                                          "location": {
                                                            "value": "Chachapoyas"
                                                          },
                                                          "num_date": {
                                                            "confidence": [
                                                              2020.7418032786886,
                                                              2020.7418032786886
                                                            ],
                                                            "value": 2020.7418032786886
                                                          },
                                                          "originating_lab": {
                                                            "value": "Instituto de Medicina Tropical, Universidad Nacional Toribio Rodr\u00edguez de Mendoza de Amazonas"
                                                          },
                                                          "pangolin_lineage": {
                                                            "value": "C.14"
                                                          },
                                                          "recency": {
                                                            "value": "Older"
                                                          },
                                                          "region": {
                                                            "value": "South America"
                                                          },
                                                          "region_exposure": {
                                                            "value": "South America"
                                                          },

                                                          "subclade_membership": {
                                                            "value": "20D"
                                                          },
                                                          "submitting_lab": {
                                                            "value": "Laboratorio de Gen\u00f3mica Microbiana, Universidad Peruana Cayetano Heredia"
                                                          },
                                                          "url": "https://www.gisaid.org"
                                                        }
                                                      },
                                                      {
                                                        "branch_attrs": {
                                                          "labels": {
                                                            "aa": "ORF1a: E269G; ORF1b: I97V"
                                                          },
                                                          "mutations": {
                                                            "ORF1a": [
                                                              "E269G"
                                                            ],
                                                            "ORF1b": [
                                                              "I97V"
                                                            ],
                                                            "nuc": [
                                                              "A1071G",
                                                              "A13756G"
                                                            ]
                                                          }
                                                        },
                                                        "name": "Peru/AMA-UPCH-0266/2020",
                                                        "node_attrs": {

                                                          "author": {
                                                            "author": "Pablo Tsukayama et al",
                                                            "value": "Pablo Tsukayama et al"
                                                          },
                                                          "clade_membership": {
                                                            "value": "20D"
                                                          },
                                                          "country": {
                                                            "value": "Peru"
                                                          },
                                                          "div": 24,
                                                          "division": {
                                                            "value": "Amazonas PE"
                                                          },
                                                          "division_exposure": {
                                                            "value": "Amazonas PE"
                                                          },
                                                          "gisaid_epi_isl": {
                                                            "value": "EPI_ISL_729912"
                                                          },
                                                          "host": {
                                                            "value": "Human"
                                                          },
                                                          "custom_location": {
                                                            "confidence": {
                                                              "South America": 1.0
                                                            },
                                                            "entropy": -1.000088900581841e-12,
                                                            "value": "South America"
                                                          },
                                                          "location": {
                                                            "value": "Chachapoyas"
                                                          },
                                                          "num_date": {
                                                            "confidence": [
                                                              2020.6516393442623,
                                                              2020.6516393442623
                                                            ],
                                                            "value": 2020.6516393442623
                                                          },
                                                          "originating_lab": {
                                                            "value": "Instituto de Medicina Tropical, Universidad Nacional Toribio Rodr\u00edguez de Mendoza de Amazonas"
                                                          },
                                                          "pangolin_lineage": {
                                                            "value": "C.14"
                                                          },
                                                          "recency": {
                                                            "value": "Older"
                                                          },
                                                          "region": {
                                                            "value": "South America"
                                                          },
                                                          "region_exposure": {
                                                            "value": "South America"
                                                          },

                                                          "subclade_membership": {
                                                            "value": "20D"
                                                          },
                                                          "submitting_lab": {
                                                            "value": "Laboratorio de Gen\u00f3mica Microbiana, Universidad Peruana Cayetano Heredia"
                                                          },
                                                          "url": "https://www.gisaid.org"
                                                        }
                                                      }
                                                    ],
                                                    "name": "NODE_0003430",
                                                    "node_attrs": {
                                                      "clade_membership": {
                                                        "value": "20D"
                                                      },
                                                      "div": 22,
                                                      "custom_location": {
                                                        "confidence": {
                                                          "Europe": 0.0012038995947254592,
                                                          "South America": 0.9982073440343233
                                                        },
                                                        "entropy": 0.015048278008958126,
                                                        "value": "South America"
                                                      },
                                                      "num_date": {
                                                        "confidence": [
                                                          2020.5545671984971,
                                                          2020.6455326382516
                                                        ],
                                                        "value": 2020.6071329222682
                                                      },
                                                      "subclade_membership": {
                                                        "value": "20D"
                                                      }
                                                    }
                                                  },
                                                  {
                                                    "branch_attrs": {
                                                      "labels": {
                                                        "aa": "ORF8: I121L"
                                                      },
                                                      "mutations": {
                                                        "ORF8": [
                                                          "I121L"
                                                        ],
                                                        "nuc": [
                                                          "A28254C"
                                                        ]
                                                      }
                                                    },
                                                    "children": [
                                                      {
                                                        "branch_attrs": {
                                                          "labels": {
                                                            "aa": "ORF1a: V1164F, I1246T, T2300I, A3040D, L3606F; ORF1b: M1156I, M1197I, G2468C, Y2529F; S: S98F, S1239N"
                                                          },
                                                          "mutations": {
                                                            "ORF1a": [
                                                              "V1164F",
                                                              "I1246T",
                                                              "T2300I",
                                                              "A3040D",
                                                              "L3606F"
                                                            ],
                                                            "ORF1b": [
                                                              "M1156I",
                                                              "M1197I",
                                                              "G2468C",
                                                              "Y2529F"
                                                            ],
                                                            "S": [
                                                              "S98F",
                                                              "S1239N"
                                                            ],
                                                            "nuc": [
                                                              "G3755T",
                                                              "T4002C",
                                                              "C7164T",
                                                              "C9384A",
                                                              "C11074T",
                                                              "G11083T",
                                                              "G16935T",
                                                              "G17058A",
                                                              "G20869T",
                                                              "A21053T",
                                                              "C21855T",
                                                              "G25278A"
                                                            ]
                                                          }
                                                        },
                                                        "name": "Peru/LAM-INS-278/2020",
                                                        "node_attrs": {

                                                          "author": {
                                                            "author": "Carlos Padilla Rojas et al",
                                                            "value": "Carlos Padilla Rojas et al"
                                                          },
                                                          "clade_membership": {
                                                            "value": "20D"
                                                          },
                                                          "country": {
                                                            "value": "Peru"
                                                          },
                                                          "div": 26,
                                                          "division": {
                                                            "value": "Lambayeque"
                                                          },
                                                          "division_exposure": {
                                                            "value": "Lambayeque"
                                                          },
                                                          "gisaid_epi_isl": {
                                                            "value": "EPI_ISL_1093172"
                                                          },
                                                          "host": {
                                                            "value": "Human"
                                                          },
                                                          "custom_location": {
                                                            "confidence": {
                                                              "South America": 1.0
                                                            },
                                                            "entropy": -1.000088900581841e-12,
                                                            "value": "South America"
                                                          },
                                                          "num_date": {
                                                            "confidence": [
                                                              2020.6489071038252,
                                                              2020.6489071038252
                                                            ],
                                                            "value": 2020.6489071038252
                                                          },
                                                          "originating_lab": {
                                                            "value": "Laboratorio de Referencia Nacional de Virus Respiratorio. Instituto Nacional de Salud Per\u00fa"
                                                          },
                                                          "pangolin_lineage": {
                                                            "value": "B.1.1.1"
                                                          },
                                                          "recency": {
                                                            "value": "3-7 days ago"
                                                          },
                                                          "region": {
                                                            "value": "South America"
                                                          },
                                                          "region_exposure": {
                                                            "value": "South America"
                                                          },

                                                          "subclade_membership": {
                                                            "value": "20D"
                                                          },
                                                          "submitting_lab": {
                                                            "value": "Laboratorio de Referencia Nacional de Biotecnolog\u00eda y Biolog\u00eda Molecular. Instituto Nacional de Salud Per\u00fa"
                                                          },
                                                          "url": "https://www.gisaid.org"
                                                        }
                                                      },
                                                      {
                                                        "branch_attrs": {
                                                          "labels": {
                                                            "aa": "ORF1b: T1048N; ORF3a: S40L; ORF8: F120L; S: A1078S"
                                                          },
                                                          "mutations": {
                                                            "ORF1b": [
                                                              "T1048N"
                                                            ],
                                                            "ORF3a": [
                                                              "S40L"
                                                            ],
                                                            "ORF8": [
                                                              "F120L"
                                                            ],
                                                            "S": [
                                                              "A1078S"
                                                            ],
                                                            "nuc": [
                                                              "C9745T",
                                                              "T15015C",
                                                              "C16610A",
                                                              "G24794T",
                                                              "C25511T",
                                                              "T28251C",
                                                              "T29179G",
                                                              "A29752T"
                                                            ]
                                                          }
                                                        },
                                                        "children": [
                                                          {
                                                            "branch_attrs": {
                                                              "mutations": {}
                                                            },
                                                            "children": [
                                                              {
                                                                "branch_attrs": {
                                                                  "labels": {
                                                                    "aa": "ORF1a: A2587V; ORF1b: V2075I; ORF3a: L52F; S: N481Y"
                                                                  },
                                                                  "mutations": {
                                                                    "ORF1a": [
                                                                      "A2587V"
                                                                    ],
                                                                    "ORF1b": [
                                                                      "V2075I"
                                                                    ],
                                                                    "ORF3a": [
                                                                      "L52F"
                                                                    ],
                                                                    "S": [
                                                                      "N481Y"
                                                                    ],
                                                                    "nuc": [
                                                                      "C8025T",
                                                                      "G19690A",
                                                                      "A23003T",
                                                                      "C25546T"
                                                                    ]
                                                                  }
                                                                },
                                                                "name": "Peru/LIM-UPCH-0321/2020",
                                                                "node_attrs": {

                                                                  "author": {
                                                                    "author": "Pablo Tsukayama et al",
                                                                    "value": "Pablo Tsukayama et al"
                                                                  },
                                                                  "clade_membership": {
                                                                    "value": "20D"
                                                                  },
                                                                  "country": {
                                                                    "value": "Peru"
                                                                  },
                                                                  "div": 26,
                                                                  "division": {
                                                                    "value": "Lima"
                                                                  },
                                                                  "division_exposure": {
                                                                    "value": "Lima"
                                                                  },
                                                                  "gisaid_epi_isl": {
                                                                    "value": "EPI_ISL_812715"
                                                                  },
                                                                  "host": {
                                                                    "value": "Human"
                                                                  },
                                                                  "custom_location": {
                                                                    "confidence": {
                                                                      "South America": 1.0
                                                                    },
                                                                    "entropy": -1.000088900581841e-12,
                                                                    "value": "South America"
                                                                  },
                                                                  "num_date": {
                                                                    "confidence": [
                                                                      2020.941256830601,
                                                                      2020.941256830601
                                                                    ],
                                                                    "value": 2020.941256830601
                                                                  },
                                                                  "originating_lab": {
                                                                    "value": "Laboratorio de Referencia Nacional de Virus Respiratorios, Instituto Nacional de Salud Peru"
                                                                  },
                                                                  "pangolin_lineage": {
                                                                    "value": "C.4"
                                                                  },
                                                                  "recency": {
                                                                    "value": "Older"
                                                                  },
                                                                  "region": {
                                                                    "value": "South America"
                                                                  },
                                                                  "region_exposure": {
                                                                    "value": "South America"
                                                                  },

                                                                  "subclade_membership": {
                                                                    "value": "20D"
                                                                  },
                                                                  "submitting_lab": {
                                                                    "value": "Laboratorio de Gen\u00f3mica Microbiana, Universidad Peruana Cayetano Heredia"
                                                                  },
                                                                  "url": "https://www.gisaid.org"
                                                                }
                                                              },
                                                              {
                                                                "branch_attrs": {
                                                                  "labels": {
                                                                    "aa": "S: N185D, T632I"
                                                                  },
                                                                  "mutations": {
                                                                    "S": [
                                                                      "N185D",
                                                                      "T632I"
                                                                    ],
                                                                    "nuc": [
                                                                      "C2902T",
                                                                      "A22115G",
                                                                      "C23457T"
                                                                    ]
                                                                  }
                                                                },
                                                                "name": "Peru/LIM-UPCH-0318/2020",
                                                                "node_attrs": {

                                                                  "author": {
                                                                    "author": "Pablo Tsukayama et al",
                                                                    "value": "Pablo Tsukayama et al"
                                                                  },
                                                                  "clade_membership": {
                                                                    "value": "20D"
                                                                  },
                                                                  "country": {
                                                                    "value": "Peru"
                                                                  },
                                                                  "div": 25,
                                                                  "division": {
                                                                    "value": "Lima"
                                                                  },
                                                                  "division_exposure": {
                                                                    "value": "Lima"
                                                                  },
                                                                  "gisaid_epi_isl": {
                                                                    "value": "EPI_ISL_812714"
                                                                  },
                                                                  "host": {
                                                                    "value": "Human"
                                                                  },
                                                                  "custom_location": {
                                                                    "confidence": {
                                                                      "South America": 1.0
                                                                    },
                                                                    "entropy": -1.000088900581841e-12,
                                                                    "value": "South America"
                                                                  },
                                                                  "num_date": {
                                                                    "confidence": [
                                                                      2020.9467213114754,
                                                                      2020.9467213114754
                                                                    ],
                                                                    "value": 2020.9467213114754
                                                                  },
                                                                  "originating_lab": {
                                                                    "value": "Laboratorio de Referencia Nacional de Virus Respiratorios, Instituto Nacional de Salud Peru"
                                                                  },
                                                                  "pangolin_lineage": {
                                                                    "value": "C.4"
                                                                  },
                                                                  "recency": {
                                                                    "value": "Older"
                                                                  },
                                                                  "region": {
                                                                    "value": "South America"
                                                                  },
                                                                  "region_exposure": {
                                                                    "value": "South America"
                                                                  },

                                                                  "subclade_membership": {
                                                                    "value": "20D"
                                                                  },
                                                                  "submitting_lab": {
                                                                    "value": "Laboratorio de Gen\u00f3mica Microbiana, Universidad Peruana Cayetano Heredia"
                                                                  },
                                                                  "url": "https://www.gisaid.org"
                                                                }
                                                              }
                                                            ],
                                                            "name": "NODE_0002080",
                                                            "node_attrs": {
                                                              "clade_membership": {
                                                                "value": "20D"
                                                              },
                                                              "div": 22,
                                                              "custom_location": {
                                                                "confidence": {
                                                                  "Europe": 0.0012048792501157097,
                                                                  "South America": 0.9982061382941607
                                                                },
                                                                "entropy": 0.01505682201964641,
                                                                "value": "South America"
                                                              },
                                                              "num_date": {
                                                                "confidence": [
                                                                  2020.4745197154502,
                                                                  2020.8554185097546
                                                                ],
                                                                "value": 2020.7793279952027
                                                              },
                                                              "subclade_membership": {
                                                                "value": "20D"
                                                              }
                                                            }
                                                          },
                                                          {
                                                            "branch_attrs": {
                                                              "labels": {
                                                                "aa": "S: A222V, H655Y"
                                                              },
                                                              "mutations": {
                                                                "S": [
                                                                  "A222V",
                                                                  "H655Y"
                                                                ],
                                                                "nuc": [
                                                                  "C12076T",
                                                                  "C22227T",
                                                                  "C23525T"
                                                                ]
                                                              }
                                                            },
                                                            "children": [
                                                              {
                                                                "branch_attrs": {
                                                                  "labels": {
                                                                    "aa": "ORF1a: S3384A, A3392V, T4175I; ORF1b: A2306V; ORF3a: D210Y"
                                                                  },
                                                                  "mutations": {
                                                                    "ORF1a": [
                                                                      "S3384A",
                                                                      "A3392V",
                                                                      "T4175I"
                                                                    ],
                                                                    "ORF1b": [
                                                                      "A2306V"
                                                                    ],
                                                                    "ORF3a": [
                                                                      "D210Y"
                                                                    ],
                                                                    "nuc": [
                                                                      "T10415G",
                                                                      "C10440T",
                                                                      "A10888G",
                                                                      "C12789T",
                                                                      "C20384T",
                                                                      "G26020T"
                                                                    ]
                                                                  }
                                                                },
                                                                "name": "Peru/LIM-UPCH-0311/2020",
                                                                "node_attrs": {

                                                                  "author": {
                                                                    "author": "Pablo Tsukayama et al",
                                                                    "value": "Pablo Tsukayama et al"
                                                                  },
                                                                  "clade_membership": {
                                                                    "value": "20D"
                                                                  },
                                                                  "country": {
                                                                    "value": "Peru"
                                                                  },
                                                                  "div": 31,
                                                                  "division": {
                                                                    "value": "Lima"
                                                                  },
                                                                  "division_exposure": {
                                                                    "value": "Lima"
                                                                  },
                                                                  "gisaid_epi_isl": {
                                                                    "value": "EPI_ISL_812712"
                                                                  },
                                                                  "host": {
                                                                    "value": "Human"
                                                                  },
                                                                  "custom_location": {
                                                                    "confidence": {
                                                                      "South America": 1.0
                                                                    },
                                                                    "entropy": -1.000088900581841e-12,
                                                                    "value": "South America"
                                                                  },
                                                                  "num_date": {
                                                                    "confidence": [
                                                                      2020.9467213114754,
                                                                      2020.9467213114754
                                                                    ],
                                                                    "value": 2020.9467213114754
                                                                  },
                                                                  "originating_lab": {
                                                                    "value": "Laboratorio de Referencia Nacional de Virus Respiratorios, Instituto Nacional de Salud Peru"
                                                                  },
                                                                  "pangolin_lineage": {
                                                                    "value": "C.4"
                                                                  },
                                                                  "recency": {
                                                                    "value": "Older"
                                                                  },
                                                                  "region": {
                                                                    "value": "South America"
                                                                  },
                                                                  "region_exposure": {
                                                                    "value": "South America"
                                                                  },

                                                                  "subclade_membership": {
                                                                    "value": "20D"
                                                                  },
                                                                  "submitting_lab": {
                                                                    "value": "Laboratorio de Gen\u00f3mica Microbiana, Universidad Peruana Cayetano Heredia"
                                                                  },
                                                                  "url": "https://www.gisaid.org"
                                                                }
                                                              },
                                                              {
                                                                "branch_attrs": {
                                                                  "labels": {
                                                                    "aa": "N: G215V, E253D; ORF1a: A3963V; ORF1b: E1242D, T1424A"
                                                                  },
                                                                  "mutations": {
                                                                    "N": [
                                                                      "G215V",
                                                                      "E253D"
                                                                    ],
                                                                    "ORF1a": [
                                                                      "A3963V"
                                                                    ],
                                                                    "ORF1b": [
                                                                      "E1242D",
                                                                      "T1424A"
                                                                    ],
                                                                    "nuc": [
                                                                      "T11924C",
                                                                      "C12153T",
                                                                      "G17193T",
                                                                      "A17737G",
                                                                      "C19572T",
                                                                      "G28917T",
                                                                      "G29032T"
                                                                    ]
                                                                  }
                                                                },
                                                                "name": "Peru/LIM-UPCH-0357/2020",
                                                                "node_attrs": {

                                                                  "author": {
                                                                    "author": "Pablo Tsukayama et al",
                                                                    "value": "Pablo Tsukayama et al"
                                                                  },
                                                                  "clade_membership": {
                                                                    "value": "20D"
                                                                  },
                                                                  "country": {
                                                                    "value": "Peru"
                                                                  },
                                                                  "div": 32,
                                                                  "division": {
                                                                    "value": "Lima"
                                                                  },
                                                                  "division_exposure": {
                                                                    "value": "Lima"
                                                                  },
                                                                  "gisaid_epi_isl": {
                                                                    "value": "EPI_ISL_812718"
                                                                  },
                                                                  "host": {
                                                                    "value": "Human"
                                                                  },
                                                                  "custom_location": {
                                                                    "confidence": {
                                                                      "South America": 1.0
                                                                    },
                                                                    "entropy": -1.000088900581841e-12,
                                                                    "value": "South America"
                                                                  },
                                                                  "num_date": {
                                                                    "confidence": [
                                                                      2020.9494535519125,
                                                                      2020.9494535519125
                                                                    ],
                                                                    "value": 2020.9494535519125
                                                                  },
                                                                  "originating_lab": {
                                                                    "value": "Laboratorio de Referencia Nacional de Virus Respiratorios, Instituto Nacional de Salud Peru"
                                                                  },
                                                                  "pangolin_lineage": {
                                                                    "value": "C.4"
                                                                  },
                                                                  "recency": {
                                                                    "value": "Older"
                                                                  },
                                                                  "region": {
                                                                    "value": "South America"
                                                                  },
                                                                  "region_exposure": {
                                                                    "value": "South America"
                                                                  },

                                                                  "subclade_membership": {
                                                                    "value": "20D"
                                                                  },
                                                                  "submitting_lab": {
                                                                    "value": "Laboratorio de Gen\u00f3mica Microbiana, Universidad Peruana Cayetano Heredia"
                                                                  },
                                                                  "url": "https://www.gisaid.org"
                                                                }
                                                              },
                                                              {
                                                                "branch_attrs": {
                                                                  "mutations": {}
                                                                },
                                                                "children": [
                                                                  {
                                                                    "branch_attrs": {
                                                                      "labels": {
                                                                        "aa": "ORF1a: E36D"
                                                                      },
                                                                      "mutations": {
                                                                        "ORF1a": [
                                                                          "E36D"
                                                                        ],
                                                                        "nuc": [
                                                                          "G373T",
                                                                          "A26927G",
                                                                          "C28957T"
                                                                        ]
                                                                      }
                                                                    },
                                                                    "name": "Peru/LIM-UPCH-0334/2020",
                                                                    "node_attrs": {

                                                                      "author": {
                                                                        "author": "Pablo Tsukayama et al",
                                                                        "value": "Pablo Tsukayama et al"
                                                                      },
                                                                      "clade_membership": {
                                                                        "value": "20D"
                                                                      },
                                                                      "country": {
                                                                        "value": "Peru"
                                                                      },
                                                                      "div": 28,
                                                                      "division": {
                                                                        "value": "Lima"
                                                                      },
                                                                      "division_exposure": {
                                                                        "value": "Lima"
                                                                      },
                                                                      "gisaid_epi_isl": {
                                                                        "value": "EPI_ISL_812716"
                                                                      },
                                                                      "host": {
                                                                        "value": "Human"
                                                                      },
                                                                      "custom_location": {
                                                                        "confidence": {
                                                                          "South America": 1.0
                                                                        },
                                                                        "entropy": -1.000088900581841e-12,
                                                                        "value": "South America"
                                                                      },
                                                                      "num_date": {
                                                                        "confidence": [
                                                                          2020.9467213114754,
                                                                          2020.9467213114754
                                                                        ],
                                                                        "value": 2020.9467213114754
                                                                      },
                                                                      "originating_lab": {
                                                                        "value": "Laboratorio de Referencia Nacional de Virus Respiratorios, Instituto Nacional de Salud Peru"
                                                                      },
                                                                      "pangolin_lineage": {
                                                                        "value": "C.4"
                                                                      },
                                                                      "recency": {
                                                                        "value": "Older"
                                                                      },
                                                                      "region": {
                                                                        "value": "South America"
                                                                      },
                                                                      "region_exposure": {
                                                                        "value": "South America"
                                                                      },

                                                                      "subclade_membership": {
                                                                        "value": "20D"
                                                                      },
                                                                      "submitting_lab": {
                                                                        "value": "Laboratorio de Gen\u00f3mica Microbiana, Universidad Peruana Cayetano Heredia"
                                                                      },
                                                                      "url": "https://www.gisaid.org"
                                                                    }
                                                                  },
                                                                  {
                                                                    "branch_attrs": {
                                                                      "mutations": {}
                                                                    },
                                                                    "children": [
                                                                      {
                                                                        "branch_attrs": {
                                                                          "mutations": {
                                                                            "nuc": [
                                                                              "C29769T"
                                                                            ]
                                                                          }
                                                                        },
                                                                        "name": "Peru/LIM-UPCH-0359/2020",
                                                                        "node_attrs": {

                                                                          "author": {
                                                                            "author": "Pablo Tsukayama et al",
                                                                            "value": "Pablo Tsukayama et al"
                                                                          },
                                                                          "clade_membership": {
                                                                            "value": "20D"
                                                                          },
                                                                          "country": {
                                                                            "value": "Peru"
                                                                          },
                                                                          "div": 26,
                                                                          "division": {
                                                                            "value": "Lima"
                                                                          },
                                                                          "division_exposure": {
                                                                            "value": "Lima"
                                                                          },
                                                                          "gisaid_epi_isl": {
                                                                            "value": "EPI_ISL_812719"
                                                                          },
                                                                          "host": {
                                                                            "value": "Human"
                                                                          },
                                                                          "custom_location": {
                                                                            "confidence": {
                                                                              "South America": 1.0
                                                                            },
                                                                            "entropy": -1.000088900581841e-12,
                                                                            "value": "South America"
                                                                          },
                                                                          "num_date": {
                                                                            "confidence": [
                                                                              2020.9494535519125,
                                                                              2020.9494535519125
                                                                            ],
                                                                            "value": 2020.9494535519125
                                                                          },
                                                                          "originating_lab": {
                                                                            "value": "Laboratorio de Referencia Nacional de Virus Respiratorios, Instituto Nacional de Salud Peru"
                                                                          },
                                                                          "pangolin_lineage": {
                                                                            "value": "C.4"
                                                                          },
                                                                          "recency": {
                                                                            "value": "Older"
                                                                          },
                                                                          "region": {
                                                                            "value": "South America"
                                                                          },
                                                                          "region_exposure": {
                                                                            "value": "South America"
                                                                          },

                                                                          "subclade_membership": {
                                                                            "value": "20D"
                                                                          },
                                                                          "submitting_lab": {
                                                                            "value": "Laboratorio de Gen\u00f3mica Microbiana, Universidad Peruana Cayetano Heredia"
                                                                          },
                                                                          "url": "https://www.gisaid.org"
                                                                        }
                                                                      },
                                                                      {
                                                                        "branch_attrs": {
                                                                          "labels": {
                                                                            "aa": "ORF8: L118V"
                                                                          },
                                                                          "mutations": {
                                                                            "ORF8": [
                                                                              "L118V"
                                                                            ],
                                                                            "nuc": [
                                                                              "T28245G"
                                                                            ]
                                                                          }
                                                                        },
                                                                        "children": [
                                                                          {
                                                                            "branch_attrs": {
                                                                              "labels": {
                                                                                "aa": "S: A352S"
                                                                              },
                                                                              "mutations": {
                                                                                "S": [
                                                                                  "A352S"
                                                                                ],
                                                                                "nuc": [
                                                                                  "G22616T",
                                                                                  "C28957T"
                                                                                ]
                                                                              }
                                                                            },
                                                                            "name": "Peru/LIM-UPCH-0312/2020",
                                                                            "node_attrs": {

                                                                              "author": {
                                                                                "author": "Pablo Tsukayama et al",
                                                                                "value": "Pablo Tsukayama et al"
                                                                              },
                                                                              "clade_membership": {
                                                                                "value": "20D"
                                                                              },
                                                                              "country": {
                                                                                "value": "Peru"
                                                                              },
                                                                              "div": 28,
                                                                              "division": {
                                                                                "value": "Lima"
                                                                              },
                                                                              "division_exposure": {
                                                                                "value": "Lima"
                                                                              },
                                                                              "gisaid_epi_isl": {
                                                                                "value": "EPI_ISL_812713"
                                                                              },
                                                                              "host": {
                                                                                "value": "Human"
                                                                              },
                                                                              "custom_location": {
                                                                                "confidence": {
                                                                                  "South America": 1.0
                                                                                },
                                                                                "entropy": -1.000088900581841e-12,
                                                                                "value": "South America"
                                                                              },
                                                                              "num_date": {
                                                                                "confidence": [
                                                                                  2020.9467213114754,
                                                                                  2020.9467213114754
                                                                                ],
                                                                                "value": 2020.9467213114754
                                                                              },
                                                                              "originating_lab": {
                                                                                "value": "Laboratorio de Referencia Nacional de Virus Respiratorios, Instituto Nacional de Salud Peru"
                                                                              },
                                                                              "pangolin_lineage": {
                                                                                "value": "C.4"
                                                                              },
                                                                              "recency": {
                                                                                "value": "Older"
                                                                              },
                                                                              "region": {
                                                                                "value": "South America"
                                                                              },
                                                                              "region_exposure": {
                                                                                "value": "South America"
                                                                              },

                                                                              "subclade_membership": {
                                                                                "value": "20D"
                                                                              },
                                                                              "submitting_lab": {
                                                                                "value": "Laboratorio de Gen\u00f3mica Microbiana, Universidad Peruana Cayetano Heredia"
                                                                              },
                                                                              "url": "https://www.gisaid.org"
                                                                            }
                                                                          },
                                                                          {
                                                                            "branch_attrs": {
                                                                              "mutations": {}
                                                                            },
                                                                            "children": [
                                                                              {
                                                                                "branch_attrs": {
                                                                                  "mutations": {}
                                                                                },
                                                                                "name": "Peru/LIM-UPCH-0360/2020",
                                                                                "node_attrs": {

                                                                                  "author": {
                                                                                    "author": "Pablo Tsukayama et al",
                                                                                    "value": "Pablo Tsukayama et al"
                                                                                  },
                                                                                  "clade_membership": {
                                                                                    "value": "20D"
                                                                                  },
                                                                                  "country": {
                                                                                    "value": "Peru"
                                                                                  },
                                                                                  "div": 26,
                                                                                  "division": {
                                                                                    "value": "Lima"
                                                                                  },
                                                                                  "division_exposure": {
                                                                                    "value": "Lima"
                                                                                  },
                                                                                  "gisaid_epi_isl": {
                                                                                    "value": "EPI_ISL_812720"
                                                                                  },
                                                                                  "host": {
                                                                                    "value": "Human"
                                                                                  },
                                                                                  "custom_location": {
                                                                                    "confidence": {
                                                                                      "South America": 1.0
                                                                                    },
                                                                                    "entropy": -1.000088900581841e-12,
                                                                                    "value": "South America"
                                                                                  },
                                                                                  "num_date": {
                                                                                    "confidence": [
                                                                                      2020.9467213114754,
                                                                                      2020.9467213114754
                                                                                    ],
                                                                                    "value": 2020.9467213114754
                                                                                  },
                                                                                  "originating_lab": {
                                                                                    "value": "Laboratorio de Referencia Nacional de Virus Respiratorios, Instituto Nacional de Salud Peru"
                                                                                  },
                                                                                  "pangolin_lineage": {
                                                                                    "value": "C.4"
                                                                                  },
                                                                                  "recency": {
                                                                                    "value": "Older"
                                                                                  },
                                                                                  "region": {
                                                                                    "value": "South America"
                                                                                  },
                                                                                  "region_exposure": {
                                                                                    "value": "South America"
                                                                                  },

                                                                                  "subclade_membership": {
                                                                                    "value": "20D"
                                                                                  },
                                                                                  "submitting_lab": {
                                                                                    "value": "Laboratorio de Gen\u00f3mica Microbiana, Universidad Peruana Cayetano Heredia"
                                                                                  },
                                                                                  "url": "https://www.gisaid.org"
                                                                                }
                                                                              },
                                                                              {
                                                                                "branch_attrs": {
                                                                                  "mutations": {}
                                                                                },
                                                                                "name": "Peru/LIM-UPCH-0361/2020",
                                                                                "node_attrs": {

                                                                                  "author": {
                                                                                    "author": "Pablo Tsukayama et al",
                                                                                    "value": "Pablo Tsukayama et al"
                                                                                  },
                                                                                  "clade_membership": {
                                                                                    "value": "20D"
                                                                                  },
                                                                                  "country": {
                                                                                    "value": "Peru"
                                                                                  },
                                                                                  "div": 26,
                                                                                  "division": {
                                                                                    "value": "Lima"
                                                                                  },
                                                                                  "division_exposure": {
                                                                                    "value": "Lima"
                                                                                  },
                                                                                  "gisaid_epi_isl": {
                                                                                    "value": "EPI_ISL_812721"
                                                                                  },
                                                                                  "host": {
                                                                                    "value": "Human"
                                                                                  },
                                                                                  "custom_location": {
                                                                                    "confidence": {
                                                                                      "South America": 1.0
                                                                                    },
                                                                                    "entropy": -1.000088900581841e-12,
                                                                                    "value": "South America"
                                                                                  },
                                                                                  "num_date": {
                                                                                    "confidence": [
                                                                                      2020.9467213114754,
                                                                                      2020.9467213114754
                                                                                    ],
                                                                                    "value": 2020.9467213114754
                                                                                  },
                                                                                  "originating_lab": {
                                                                                    "value": "Laboratorio de Referencia Nacional de Virus Respiratorios, Instituto Nacional de Salud Peru"
                                                                                  },
                                                                                  "pangolin_lineage": {
                                                                                    "value": "C.4"
                                                                                  },
                                                                                  "recency": {
                                                                                    "value": "Older"
                                                                                  },
                                                                                  "region": {
                                                                                    "value": "South America"
                                                                                  },
                                                                                  "region_exposure": {
                                                                                    "value": "South America"
                                                                                  },

                                                                                  "subclade_membership": {
                                                                                    "value": "20D"
                                                                                  },
                                                                                  "submitting_lab": {
                                                                                    "value": "Laboratorio de Gen\u00f3mica Microbiana, Universidad Peruana Cayetano Heredia"
                                                                                  },
                                                                                  "url": "https://www.gisaid.org"
                                                                                }
                                                                              }
                                                                            ],
                                                                            "name": "NODE_0002088",
                                                                            "node_attrs": {
                                                                              "clade_membership": {
                                                                                "value": "20D"
                                                                              },
                                                                              "div": 26,
                                                                              "custom_location": {
                                                                                "confidence": {
                                                                                  "Europe": 0.0012036951891121258,
                                                                                  "South America": 0.9982075912791851
                                                                                },
                                                                                "entropy": 0.015046533039106962,
                                                                                "value": "South America"
                                                                              },
                                                                              "num_date": {
                                                                                "confidence": [
                                                                                  2020.9096830219853,
                                                                                  2020.9467213114754
                                                                                ],
                                                                                "value": 2020.9467213114754
                                                                              },
                                                                              "subclade_membership": {
                                                                                "value": "20D"
                                                                              }
                                                                            }
                                                                          }
                                                                        ],
                                                                        "name": "NODE_0003438",
                                                                        "node_attrs": {
                                                                          "clade_membership": {
                                                                            "value": "20D"
                                                                          },
                                                                          "div": 26,
                                                                          "custom_location": {
                                                                            "confidence": {
                                                                              "Europe": 0.0013173125446637854,
                                                                              "South America": 0.9980516594922109
                                                                            },
                                                                            "entropy": 0.016172361707692106,
                                                                            "value": "South America"
                                                                          },
                                                                          "num_date": {
                                                                            "confidence": [
                                                                              2020.8536144426564,
                                                                              2020.944492947328
                                                                            ],
                                                                            "value": 2020.8995845527763
                                                                          },
                                                                          "subclade_membership": {
                                                                            "value": "20D"
                                                                          }
                                                                        }
                                                                      }
                                                                    ],
                                                                    "name": "NODE_0002086",
                                                                    "node_attrs": {
                                                                      "clade_membership": {
                                                                        "value": "20D"
                                                                      },
                                                                      "div": 25,
                                                                      "custom_location": {
                                                                        "confidence": {
                                                                          "Europe": 0.0013183286617344087,
                                                                          "South America": 0.9980504162302047
                                                                        },
                                                                        "entropy": 0.016181051512400926,
                                                                        "value": "South America"
                                                                      },
                                                                      "num_date": {
                                                                        "confidence": [
                                                                          2020.8024882395823,
                                                                          2020.932531487567
                                                                        ],
                                                                        "value": 2020.8570387595719
                                                                      },
                                                                      "subclade_membership": {
                                                                        "value": "20D"
                                                                      }
                                                                    }
                                                                  }
                                                                ],
                                                                "name": "NODE_0002084",
                                                                "node_attrs": {
                                                                  "clade_membership": {
                                                                    "value": "20D"
                                                                  },
                                                                  "div": 25,
                                                                  "custom_location": {
                                                                    "confidence": {
                                                                      "Europe": 0.001215891310163022,
                                                                      "South America": 0.9981926038298408
                                                                    },
                                                                    "entropy": 0.015152662444150198,
                                                                    "value": "South America"
                                                                  },
                                                                  "num_date": {
                                                                    "confidence": [
                                                                      2020.7821353226648,
                                                                      2020.9216059843093
                                                                    ],
                                                                    "value": 2020.8263067856392
                                                                  },
                                                                  "subclade_membership": {
                                                                    "value": "20D"
                                                                  }
                                                                }
                                                              }
                                                            ],
                                                            "name": "NODE_0003434",
                                                            "node_attrs": {
                                                              "clade_membership": {
                                                                "value": "20D"
                                                              },
                                                              "div": 25,
                                                              "custom_location": {
                                                                "confidence": {
                                                                  "South America": 0.999835036337002
                                                                },
                                                                "entropy": 0.0017215499457827548,
                                                                "value": "South America"
                                                              },
                                                              "num_date": {
                                                                "confidence": [
                                                                  2020.7121678145998,
                                                                  2020.8743469897288
                                                                ],
                                                                "value": 2020.797970230005
                                                              },
                                                              "subclade_membership": {
                                                                "value": "20D"
                                                              }
                                                            }
                                                          }
                                                        ],
                                                        "name": "NODE_0003432",
                                                        "node_attrs": {
                                                          "clade_membership": {
                                                            "value": "20D"
                                                          },
                                                          "div": 22,
                                                          "custom_location": {
                                                            "confidence": {
                                                              "Europe": 0.0013314578726192844,
                                                              "South America": 0.9980342871998108
                                                            },
                                                            "entropy": 0.01629383590588692,
                                                            "value": "South America"
                                                          },
                                                          "num_date": {
                                                            "confidence": [
                                                              2020.4681961804865,
                                                              2020.8354151590681
                                                            ],
                                                            "value": 2020.7207480402406
                                                          },
                                                          "subclade_membership": {
                                                            "value": "20D"
                                                          }
                                                        }
                                                      }
                                                    ],
                                                    "name": "NODE_0003431",
                                                    "node_attrs": {
                                                      "clade_membership": {
                                                        "value": "20D"
                                                      },
                                                      "div": 14,
                                                      "custom_location": {
                                                        "confidence": {
                                                          "Europe": 0.001329275068418273,
                                                          "South America": 0.9980361386232706
                                                        },
                                                        "entropy": 0.01628226943685402,
                                                        "value": "South America"
                                                      },
                                                      "num_date": {
                                                        "confidence": [
                                                          2020.1947177718537,
                                                          2020.4561549806829
                                                        ],
                                                        "value": 2020.3223005637337
                                                      },
                                                      "subclade_membership": {
                                                        "value": "20D"
                                                      }
                                                    }
                                                  }
                                                ],
                                                "name": "NODE_0003429",
                                                "node_attrs": {
                                                  "clade_membership": {
                                                    "value": "20D"
                                                  },
                                                  "div": 13,
                                                  "custom_location": {
                                                    "confidence": {
                                                      "Europe": 0.0013197629506077333,
                                                      "South America": 0.9980487180594421
                                                    },
                                                    "entropy": 0.016192826430569685,
                                                    "value": "South America"
                                                  },
                                                  "num_date": {
                                                    "confidence": [
                                                      2020.1975662468585,
                                                      2020.3974883744836
                                                    ],
                                                    "value": 2020.2519172012665
                                                  },
                                                  "subclade_membership": {
                                                    "value": "20D"
                                                  }
                                                }
                                              },
                                              {
                                                "branch_attrs": {
                                                  "mutations": {}
                                                },
                                                "children": [
                                                  {
                                                    "branch_attrs": {
                                                      "mutations": {}
                                                    },
                                                    "children": [
                                                      {
                                                        "branch_attrs": {
                                                          "labels": {
                                                            "aa": "ORF1a: T614I, Q4030L; ORF3a: G224C; S: P26L"
                                                          },
                                                          "mutations": {
                                                            "ORF1a": [
                                                              "T614I",
                                                              "Q4030L"
                                                            ],
                                                            "ORF3a": [
                                                              "G224C"
                                                            ],
                                                            "S": [
                                                              "P26L"
                                                            ],
                                                            "nuc": [
                                                              "C203T",
                                                              "C2062T",
                                                              "C2106T",
                                                              "C2137T",
                                                              "T3598C",
                                                              "A12354T",
                                                              "C21639T",
                                                              "G26062T",
                                                              "C28708T"
                                                            ]
                                                          }
                                                        },
                                                        "name": "Peru/ANC-INS-257/2020",
                                                        "node_attrs": {

                                                          "author": {
                                                            "author": "Carlos Padilla Rojas et al",
                                                            "value": "Carlos Padilla Rojas et al"
                                                          },
                                                          "clade_membership": {
                                                            "value": "20D"
                                                          },
                                                          "country": {
                                                            "value": "Peru"
                                                          },
                                                          "div": 21,
                                                          "division": {
                                                            "value": "Ancash"
                                                          },
                                                          "division_exposure": {
                                                            "value": "Ancash"
                                                          },
                                                          "gisaid_epi_isl": {
                                                            "value": "EPI_ISL_1093165"
                                                          },
                                                          "host": {
                                                            "value": "Human"
                                                          },
                                                          "custom_location": {
                                                            "confidence": {
                                                              "South America": 1.0
                                                            },
                                                            "entropy": -1.000088900581841e-12,
                                                            "value": "South America"
                                                          },
                                                          "num_date": {
                                                            "confidence": [
                                                              2020.6789617486338,
                                                              2020.6789617486338
                                                            ],
                                                            "value": 2020.6789617486338
                                                          },
                                                          "originating_lab": {
                                                            "value": "Laboratorio de Referencia Nacional de Virus Respiratorio. Instituto Nacional de Salud Per\u00fa"
                                                          },
                                                          "pangolin_lineage": {
                                                            "value": "C.14"
                                                          },
                                                          "recency": {
                                                            "value": "3-7 days ago"
                                                          },
                                                          "region": {
                                                            "value": "South America"
                                                          },
                                                          "region_exposure": {
                                                            "value": "South America"
                                                          },

                                                          "subclade_membership": {
                                                            "value": "20D"
                                                          },
                                                          "submitting_lab": {
                                                            "value": "Laboratorio de Referencia Nacional de Biotecnolog\u00eda y Biolog\u00eda Molecular. Instituto Nacional de Salud Per\u00fa"
                                                          },
                                                          "url": "https://www.gisaid.org"
                                                        }
                                                      },
                                                      {
                                                        "branch_attrs": {
                                                          "mutations": {}
                                                        },
                                                        "children": [
                                                          {
                                                            "branch_attrs": {
                                                              "mutations": {
                                                                "nuc": [
                                                                  "C3961T"
                                                                ]
                                                              }
                                                            },
                                                            "children": [
                                                              {
                                                                "branch_attrs": {
                                                                  "labels": {
                                                                    "aa": "ORF1a: S3099L; ORF1b: L1220F; ORF8: Q18*; S: E96Q"
                                                                  },
                                                                  "mutations": {
                                                                    "ORF1a": [
                                                                      "S3099L"
                                                                    ],
                                                                    "ORF1b": [
                                                                      "L1220F"
                                                                    ],
                                                                    "ORF8": [
                                                                      "Q18*"
                                                                    ],
                                                                    "S": [
                                                                      "E96Q"
                                                                    ],
                                                                    "nuc": [
                                                                      "C1102T",
                                                                      "C2263T",
                                                                      "C9561T",
                                                                      "C10279T",
                                                                      "T14775C",
                                                                      "A16431G",
                                                                      "C17125T",
                                                                      "T18732C",
                                                                      "C19524T",
                                                                      "G21848C",
                                                                      "C24442T",
                                                                      "C27945T"
                                                                    ]
                                                                  }
                                                                },
                                                                "name": "Colombia/VAC-INS-VG-101/2020",
                                                                "node_attrs": {

                                                                  "author": {
                                                                    "author": "Katherine Laiton-Donato et al",
                                                                    "value": "Katherine Laiton-Donato et al B"
                                                                  },
                                                                  "clade_membership": {
                                                                    "value": "20D"
                                                                  },
                                                                  "country": {
                                                                    "value": "Colombia"
                                                                  },
                                                                  "div": 25,
                                                                  "division": {
                                                                    "value": "Valle del Cauca"
                                                                  },
                                                                  "division_exposure": {
                                                                    "value": "Valle del Cauca"
                                                                  },
                                                                  "gisaid_epi_isl": {
                                                                    "value": "EPI_ISL_794654"
                                                                  },
                                                                  "host": {
                                                                    "value": "Human"
                                                                  },
                                                                  "custom_location": {
                                                                    "confidence": {
                                                                      "South America": 1.0
                                                                    },
                                                                    "entropy": -1.000088900581841e-12,
                                                                    "value": "South America"
                                                                  },
                                                                  "num_date": {
                                                                    "confidence": [
                                                                      2020.9959016393443,
                                                                      2020.9959016393443
                                                                    ],
                                                                    "value": 2020.9959016393443
                                                                  },
                                                                  "originating_lab": {
                                                                    "value": "Fundaci\u00f3n Valle del Lili"
                                                                  },
                                                                  "pangolin_lineage": {
                                                                    "value": "C.14"
                                                                  },
                                                                  "recency": {
                                                                    "value": "Older"
                                                                  },
                                                                  "region": {
                                                                    "value": "South America"
                                                                  },
                                                                  "region_exposure": {
                                                                    "value": "South America"
                                                                  },

                                                                  "subclade_membership": {
                                                                    "value": "20D"
                                                                  },
                                                                  "submitting_lab": {
                                                                    "value": "Instituto Nacional de Salud - Direcci\u00f3n de Investigaci\u00f3n en Salud P\u00fablica"
                                                                  },
                                                                  "url": "https://www.gisaid.org"
                                                                }
                                                              },
                                                              {
                                                                "branch_attrs": {
                                                                  "labels": {
                                                                    "aa": "ORF1a: E176G, A427V, P2046L"
                                                                  },
                                                                  "mutations": {
                                                                    "ORF1a": [
                                                                      "E176G",
                                                                      "A427V",
                                                                      "P2046L"
                                                                    ],
                                                                    "nuc": [
                                                                      "A481G",
                                                                      "A792G",
                                                                      "C1545T",
                                                                      "C6402T",
                                                                      "T9676C",
                                                                      "T22402C"
                                                                    ]
                                                                  }
                                                                },
                                                                "name": "Peru/ANC-INS-256/2020",
                                                                "node_attrs": {

                                                                  "author": {
                                                                    "author": "Carlos Padilla Rojas et al",
                                                                    "value": "Carlos Padilla Rojas et al"
                                                                  },
                                                                  "clade_membership": {
                                                                    "value": "20D"
                                                                  },
                                                                  "country": {
                                                                    "value": "Peru"
                                                                  },
                                                                  "div": 19,
                                                                  "division": {
                                                                    "value": "Ancash"
                                                                  },
                                                                  "division_exposure": {
                                                                    "value": "Ancash"
                                                                  },
                                                                  "gisaid_epi_isl": {
                                                                    "value": "EPI_ISL_1093167"
                                                                  },
                                                                  "host": {
                                                                    "value": "Human"
                                                                  },
                                                                  "custom_location": {
                                                                    "confidence": {
                                                                      "South America": 1.0
                                                                    },
                                                                    "entropy": -1.000088900581841e-12,
                                                                    "value": "South America"
                                                                  },
                                                                  "num_date": {
                                                                    "confidence": [
                                                                      2020.6762295081967,
                                                                      2020.6762295081967
                                                                    ],
                                                                    "value": 2020.6762295081967
                                                                  },
                                                                  "originating_lab": {
                                                                    "value": "Laboratorio de Referencia Nacional de Virus Respiratorio. Instituto Nacional de Salud Per\u00fa"
                                                                  },
                                                                  "pangolin_lineage": {
                                                                    "value": "C.14"
                                                                  },
                                                                  "recency": {
                                                                    "value": "3-7 days ago"
                                                                  },
                                                                  "region": {
                                                                    "value": "South America"
                                                                  },
                                                                  "region_exposure": {
                                                                    "value": "South America"
                                                                  },

                                                                  "subclade_membership": {
                                                                    "value": "20D"
                                                                  },
                                                                  "submitting_lab": {
                                                                    "value": "Laboratorio de Referencia Nacional de Biotecnolog\u00eda y Biolog\u00eda Molecular. Instituto Nacional de Salud Per\u00fa"
                                                                  },
                                                                  "url": "https://www.gisaid.org"
                                                                }
                                                              }
                                                            ],
                                                            "name": "NODE_0003428",
                                                            "node_attrs": {
                                                              "clade_membership": {
                                                                "value": "20D"
                                                              },
                                                              "div": 13,
                                                              "custom_location": {
                                                                "confidence": {
                                                                  "Europe": 0.0012232278996624304,
                                                                  "South America": 0.9981690036448717
                                                                },
                                                                "entropy": 0.015343476411265704,
                                                                "value": "South America"
                                                              },
                                                              "num_date": {
                                                                "confidence": [
                                                                  2020.1576150633707,
                                                                  2020.5961201412504
                                                                ],
                                                                "value": 2020.4693705194045
                                                              },
                                                              "subclade_membership": {
                                                                "value": "20D"
                                                              }
                                                            }
                                                          },
                                                          {
                                                            "branch_attrs": {
                                                              "mutations": {}
                                                            },
                                                            "children": [
                                                              {
                                                                "branch_attrs": {
                                                                  "labels": {
                                                                    "aa": "ORF1a: S142L, S376L; ORF1b: T1173I, A1847S; ORF3a: A99V, K136I, V256-, N257X, *276X; ORF9b: G38V; S: R102I, I468V, V483F"
                                                                  },
                                                                  "mutations": {
                                                                    "ORF1a": [
                                                                      "S142L",
                                                                      "S376L"
                                                                    ],
                                                                    "ORF1b": [
                                                                      "T1173I",
                                                                      "A1847S"
                                                                    ],
                                                                    "ORF3a": [
                                                                      "A99V",
                                                                      "K136I",
                                                                      "V256-",
                                                                      "N257X",
                                                                      "*276X"
                                                                    ],
                                                                    "ORF9b": [
                                                                      "G38V"
                                                                    ],
                                                                    "S": [
                                                                      "R102I",
                                                                      "I468V",
                                                                      "V483F"
                                                                    ],
                                                                    "nuc": [
                                                                      "C690T",
                                                                      "C1392T",
                                                                      "C2416T",
                                                                      "C16985T",
                                                                      "C17502T",
                                                                      "G19006T",
                                                                      "G21867T",
                                                                      "A22964G",
                                                                      "G23009T",
                                                                      "C25688T",
                                                                      "A25799T",
                                                                      "G26158-",
                                                                      "T26159-",
                                                                      "T26160-",
                                                                      "A26161-",
                                                                      "G27047T",
                                                                      "G28396T"
                                                                    ]
                                                                  }
                                                                },
                                                                "name": "Peru/LIM-UPCH-0348/2020",
                                                                "node_attrs": {

                                                                  "author": {
                                                                    "author": "Pablo Tsukayama et al",
                                                                    "value": "Pablo Tsukayama et al"
                                                                  },
                                                                  "clade_membership": {
                                                                    "value": "20D"
                                                                  },
                                                                  "country": {
                                                                    "value": "Peru"
                                                                  },
                                                                  "div": 25,
                                                                  "division": {
                                                                    "value": "Lima"
                                                                  },
                                                                  "division_exposure": {
                                                                    "value": "Lima"
                                                                  },
                                                                  "gisaid_epi_isl": {
                                                                    "value": "EPI_ISL_812717"
                                                                  },
                                                                  "host": {
                                                                    "value": "Human"
                                                                  },
                                                                  "custom_location": {
                                                                    "confidence": {
                                                                      "South America": 1.0
                                                                    },
                                                                    "entropy": -1.000088900581841e-12,
                                                                    "value": "South America"
                                                                  },
                                                                  "num_date": {
                                                                    "confidence": [
                                                                      2020.9439890710382,
                                                                      2020.9439890710382
                                                                    ],
                                                                    "value": 2020.9439890710382
                                                                  },
                                                                  "originating_lab": {
                                                                    "value": "Laboratorio de Referencia Nacional de Virus Respiratorios, Instituto Nacional de Salud Peru"
                                                                  },
                                                                  "pangolin_lineage": {
                                                                    "value": "C.14"
                                                                  },
                                                                  "recency": {
                                                                    "value": "Older"
                                                                  },
                                                                  "region": {
                                                                    "value": "South America"
                                                                  },
                                                                  "region_exposure": {
                                                                    "value": "South America"
                                                                  },

                                                                  "subclade_membership": {
                                                                    "value": "20D"
                                                                  },
                                                                  "submitting_lab": {
                                                                    "value": "Laboratorio de Gen\u00f3mica Microbiana, Universidad Peruana Cayetano Heredia"
                                                                  },
                                                                  "url": "https://www.gisaid.org"
                                                                }
                                                              },
                                                              {
                                                                "branch_attrs": {
                                                                  "mutations": {}
                                                                },
                                                                "children": [
                                                                  {
                                                                    "branch_attrs": {
                                                                      "labels": {
                                                                        "aa": "ORF1a: Q676H, T1881I; ORF1b: T139I, V1793I; ORF3a: V55G, W193R"
                                                                      },
                                                                      "mutations": {
                                                                        "ORF1a": [
                                                                          "Q676H",
                                                                          "T1881I"
                                                                        ],
                                                                        "ORF1b": [
                                                                          "T139I",
                                                                          "V1793I"
                                                                        ],
                                                                        "ORF3a": [
                                                                          "V55G",
                                                                          "W193R"
                                                                        ],
                                                                        "nuc": [
                                                                          "G2293T",
                                                                          "C5907T",
                                                                          "C6268T",
                                                                          "C13883T",
                                                                          "A15873G",
                                                                          "T17034C",
                                                                          "G18844A",
                                                                          "T25556G",
                                                                          "T25969C",
                                                                          "G29692T"
                                                                        ]
                                                                      }
                                                                    },
                                                                    "name": "Brazil/BA-82/2021",
                                                                    "node_attrs": {

                                                                      "author": {
                                                                        "author": "Stephane Tosta et al",
                                                                        "value": "Stephane Tosta et al"
                                                                      },
                                                                      "clade_membership": {
                                                                        "value": "20D"
                                                                      },
                                                                      "country": {
                                                                        "value": "Brazil"
                                                                      },
                                                                      "div": 22,
                                                                      "division": {
                                                                        "value": "Bahia"
                                                                      },
                                                                      "division_exposure": {
                                                                        "value": "Bahia"
                                                                      },
                                                                      "gisaid_epi_isl": {
                                                                        "value": "EPI_ISL_1068365"
                                                                      },
                                                                      "host": {
                                                                        "value": "Human"
                                                                      },
                                                                      "custom_location": {
                                                                        "confidence": {
                                                                          "Brazil": 1.0
                                                                        },
                                                                        "entropy": -1.000088900581841e-12,
                                                                        "value": "Brazil"
                                                                      },
                                                                      "num_date": {
                                                                        "confidence": [
                                                                          2021.0945205479452,
                                                                          2021.0945205479452
                                                                        ],
                                                                        "value": 2021.0945205479452
                                                                      },
                                                                      "originating_lab": {
                                                                        "value": "Central Public Health Laboratory - LACEN -Bahia, Salvador, Brazil"
                                                                      },
                                                                      "pangolin_lineage": {
                                                                        "value": "C.14"
                                                                      },
                                                                      "recency": {
                                                                        "value": "One week ago"
                                                                      },
                                                                      "region": {
                                                                        "value": "South America"
                                                                      },
                                                                      "region_exposure": {
                                                                        "value": "South America"
                                                                      },

                                                                      "subclade_membership": {
                                                                        "value": "20D"
                                                                      },
                                                                      "submitting_lab": {
                                                                        "value": "Central Public Health Laboratory - LACEN -Bahia, Salvador, Brazil"
                                                                      },
                                                                      "url": "https://www.gisaid.org"
                                                                    }
                                                                  },
                                                                  {
                                                                    "branch_attrs": {
                                                                      "mutations": {}
                                                                    },
                                                                    "children": [
                                                                      {
                                                                        "branch_attrs": {
                                                                          "labels": {
                                                                            "aa": "ORF1a: T403I; ORF1b: K469N, L2017F, T2084I, P2256S"
                                                                          },
                                                                          "mutations": {
                                                                            "ORF1a": [
                                                                              "T403I"
                                                                            ],
                                                                            "ORF1b": [
                                                                              "K469N",
                                                                              "L2017F",
                                                                              "T2084I",
                                                                              "P2256S"
                                                                            ],
                                                                            "nuc": [
                                                                              "C1473T",
                                                                              "C2048T",
                                                                              "G14874T",
                                                                              "G19518T",
                                                                              "C19718T",
                                                                              "C20233T",
                                                                              "G29705A"
                                                                            ]
                                                                          }
                                                                        },
                                                                        "name": "Peru/LIM-UPCH-0304/2020",
                                                                        "node_attrs": {

                                                                          "author": {
                                                                            "author": "Pablo Tsukayama et al",
                                                                            "value": "Pablo Tsukayama et al"
                                                                          },
                                                                          "clade_membership": {
                                                                            "value": "20D"
                                                                          },
                                                                          "country": {
                                                                            "value": "Peru"
                                                                          },
                                                                          "div": 19,
                                                                          "division": {
                                                                            "value": "Lima"
                                                                          },
                                                                          "division_exposure": {
                                                                            "value": "Lima"
                                                                          },
                                                                          "gisaid_epi_isl": {
                                                                            "value": "EPI_ISL_812465"
                                                                          },
                                                                          "host": {
                                                                            "value": "Human"
                                                                          },
                                                                          "custom_location": {
                                                                            "confidence": {
                                                                              "South America": 1.0
                                                                            },
                                                                            "entropy": -1.000088900581841e-12,
                                                                            "value": "South America"
                                                                          },
                                                                          "num_date": {
                                                                            "confidence": [
                                                                              2020.941256830601,
                                                                              2020.941256830601
                                                                            ],
                                                                            "value": 2020.941256830601
                                                                          },
                                                                          "originating_lab": {
                                                                            "value": "Laboratorio de Referencia Nacional de Virus Respiratorios, Instituto Nacional de Salud Peru"
                                                                          },
                                                                          "pangolin_lineage": {
                                                                            "value": "C.14"
                                                                          },
                                                                          "recency": {
                                                                            "value": "Older"
                                                                          },
                                                                          "region": {
                                                                            "value": "South America"
                                                                          },
                                                                          "region_exposure": {
                                                                            "value": "South America"
                                                                          },

                                                                          "subclade_membership": {
                                                                            "value": "20D"
                                                                          },
                                                                          "submitting_lab": {
                                                                            "value": "Laboratorio de Gen\u00f3mica Microbiana, Universidad Peruana Cayetano Heredia"
                                                                          },
                                                                          "url": "https://www.gisaid.org"
                                                                        }
                                                                      },
                                                                      {
                                                                        "branch_attrs": {
                                                                          "mutations": {
                                                                            "nuc": [
                                                                              "T9619C"
                                                                            ]
                                                                          }
                                                                        },
                                                                        "children": [
                                                                          {
                                                                            "branch_attrs": {
                                                                              "labels": {
                                                                                "aa": "ORF1a: K141-, S142-, F143-"
                                                                              },
                                                                              "mutations": {
                                                                                "ORF1a": [
                                                                                  "K141-",
                                                                                  "S142-",
                                                                                  "F143-"
                                                                                ],
                                                                                "nuc": [
                                                                                  "A686-",
                                                                                  "A687-",
                                                                                  "G688-",
                                                                                  "T689-",
                                                                                  "C690-",
                                                                                  "A691-",
                                                                                  "T692-",
                                                                                  "T693-",
                                                                                  "T694-",
                                                                                  "G10318A"
                                                                                ]
                                                                              }
                                                                            },
                                                                            "name": "Peru/JUN-INS-197/2020",
                                                                            "node_attrs": {

                                                                              "author": {
                                                                                "author": "Carlos Padilla Rojas et al",
                                                                                "value": "Carlos Padilla Rojas et al"
                                                                              },
                                                                              "clade_membership": {
                                                                                "value": "20D"
                                                                              },
                                                                              "country": {
                                                                                "value": "Peru"
                                                                              },
                                                                              "div": 14,
                                                                              "division": {
                                                                                "value": "Junin"
                                                                              },
                                                                              "division_exposure": {
                                                                                "value": "Junin"
                                                                              },
                                                                              "gisaid_epi_isl": {
                                                                                "value": "EPI_ISL_1092324"
                                                                              },
                                                                              "host": {
                                                                                "value": "Human"
                                                                              },
                                                                              "custom_location": {
                                                                                "confidence": {
                                                                                  "South America": 1.0
                                                                                },
                                                                                "entropy": -1.000088900581841e-12,
                                                                                "value": "South America"
                                                                              },
                                                                              "num_date": {
                                                                                "confidence": [
                                                                                  2020.6543715846994,
                                                                                  2020.6543715846994
                                                                                ],
                                                                                "value": 2020.6543715846994
                                                                              },
                                                                              "originating_lab": {
                                                                                "value": "Laboratorio de Referencia Nacional de Virus Respiratorio. Instituto Nacional de Salud Per\u00fa"
                                                                              },
                                                                              "pangolin_lineage": {
                                                                                "value": "C.14"
                                                                              },
                                                                              "recency": {
                                                                                "value": "3-7 days ago"
                                                                              },
                                                                              "region": {
                                                                                "value": "South America"
                                                                              },
                                                                              "region_exposure": {
                                                                                "value": "South America"
                                                                              },

                                                                              "subclade_membership": {
                                                                                "value": "20D"
                                                                              },
                                                                              "submitting_lab": {
                                                                                "value": "Laboratorio de Referencia Nacional de Biotecnolog\u00eda y Biolog\u00eda Molecular. Instituto Nacional de Salud Per\u00fa"
                                                                              },
                                                                              "url": "https://www.gisaid.org"
                                                                            }
                                                                          },
                                                                          {
                                                                            "branch_attrs": {
                                                                              "labels": {
                                                                                "aa": "ORF1a: P361L"
                                                                              },
                                                                              "mutations": {
                                                                                "ORF1a": [
                                                                                  "P361L"
                                                                                ],
                                                                                "nuc": [
                                                                                  "C1347T",
                                                                                  "C19029T"
                                                                                ]
                                                                              }
                                                                            },
                                                                            "name": "Peru/HVC-INS-280/2020",
                                                                            "node_attrs": {

                                                                              "author": {
                                                                                "author": "Carlos Padilla Rojas et al",
                                                                                "value": "Carlos Padilla Rojas et al"
                                                                              },
                                                                              "clade_membership": {
                                                                                "value": "20D"
                                                                              },
                                                                              "country": {
                                                                                "value": "Peru"
                                                                              },
                                                                              "div": 15,
                                                                              "division": {
                                                                                "value": "Huancavelica"
                                                                              },
                                                                              "division_exposure": {
                                                                                "value": "Huancavelica"
                                                                              },
                                                                              "gisaid_epi_isl": {
                                                                                "value": "EPI_ISL_1093176"
                                                                              },
                                                                              "host": {
                                                                                "value": "Human"
                                                                              },
                                                                              "custom_location": {
                                                                                "confidence": {
                                                                                  "South America": 1.0
                                                                                },
                                                                                "entropy": -1.000088900581841e-12,
                                                                                "value": "South America"
                                                                              },
                                                                              "num_date": {
                                                                                "confidence": [
                                                                                  2020.5314207650274,
                                                                                  2020.5314207650274
                                                                                ],
                                                                                "value": 2020.5314207650274
                                                                              },
                                                                              "originating_lab": {
                                                                                "value": "Laboratorio de Referencia Nacional de Virus Respiratorio. Instituto Nacional de Salud Per\u00fa"
                                                                              },
                                                                              "pangolin_lineage": {
                                                                                "value": "C.14"
                                                                              },
                                                                              "recency": {
                                                                                "value": "3-7 days ago"
                                                                              },
                                                                              "region": {
                                                                                "value": "South America"
                                                                              },
                                                                              "region_exposure": {
                                                                                "value": "South America"
                                                                              },

                                                                              "subclade_membership": {
                                                                                "value": "20D"
                                                                              },
                                                                              "submitting_lab": {
                                                                                "value": "Laboratorio de Referencia Nacional de Biotecnolog\u00eda y Biolog\u00eda Molecular. Instituto Nacional de Salud Per\u00fa"
                                                                              },
                                                                              "url": "https://www.gisaid.org"
                                                                            }
                                                                          }
                                                                        ],
                                                                        "name": "NODE_0003413",
                                                                        "node_attrs": {
                                                                          "clade_membership": {
                                                                            "value": "20D"
                                                                          },
                                                                          "div": 13,
                                                                          "custom_location": {
                                                                            "confidence": {
                                                                              "Europe": 0.0012704471056962689,
                                                                              "South America": 0.997911076254533
                                                                            },
                                                                            "entropy": 0.01740056930562871,
                                                                            "value": "South America"
                                                                          },
                                                                          "num_date": {
                                                                            "confidence": [
                                                                              2020.4578626250955,
                                                                              2020.5314207650274
                                                                            ],
                                                                            "value": 2020.5012091314622
                                                                          },
                                                                          "subclade_membership": {
                                                                            "value": "20D"
                                                                          }
                                                                        }
                                                                      }
                                                                    ],
                                                                    "name": "NODE_0002066",
                                                                    "node_attrs": {
                                                                      "clade_membership": {
                                                                        "value": "20D"
                                                                      },
                                                                      "div": 12,
                                                                      "custom_location": {
                                                                        "confidence": {
                                                                          "Brazil": 0.003964876438219087,
                                                                          "Europe": 0.0019497736491875402,
                                                                          "South America": 0.9934629136930049
                                                                        },
                                                                        "entropy": 0.04587541804344499,
                                                                        "value": "South America"
                                                                      },
                                                                      "num_date": {
                                                                        "confidence": [
                                                                          2020.3670716858671,
                                                                          2020.5204723491456
                                                                        ],
                                                                        "value": 2020.4767381744064
                                                                      },
                                                                      "subclade_membership": {
                                                                        "value": "20D"
                                                                      }
                                                                    }
                                                                  }
                                                                ],
                                                                "name": "NODE_0002062",
                                                                "node_attrs": {
                                                                  "clade_membership": {
                                                                    "value": "20D"
                                                                  },
                                                                  "div": 12,
                                                                  "custom_location": {
                                                                    "confidence": {
                                                                      "Brazil": 0.06377798887143235,
                                                                      "Europe": 0.005550883780558426,
                                                                      "South America": 0.928980493592919
                                                                    },
                                                                    "entropy": 0.28562277800061125,
                                                                    "value": "South America"
                                                                  },
                                                                  "num_date": {
                                                                    "confidence": [
                                                                      2020.360814486493,
                                                                      2020.5187858191005
                                                                    ],
                                                                    "value": 2020.4541827779206
                                                                  },
                                                                  "subclade_membership": {
                                                                    "value": "20D"
                                                                  }
                                                                }
                                                              }
                                                            ],
                                                            "name": "NODE_0002061",
                                                            "node_attrs": {
                                                              "clade_membership": {
                                                                "value": "20D"
                                                              },
                                                              "div": 12,
                                                              "custom_location": {
                                                                "confidence": {
                                                                  "Brazil": 0.0039968810111364935,
                                                                  "Europe": 0.001983727800346379,
                                                                  "South America": 0.9933895085261287
                                                                },
                                                                "entropy": 0.0463252878592966,
                                                                "value": "South America"
                                                              },
                                                              "num_date": {
                                                                "confidence": [
                                                                  2020.064472966928,
                                                                  2020.50872679005
                                                                ],
                                                                "value": 2020.426093101361
                                                              },
                                                              "subclade_membership": {
                                                                "value": "20D"
                                                              }
                                                            }
                                                          }
                                                        ],
                                                        "name": "NODE_0002059",
                                                        "node_attrs": {
                                                          "clade_membership": {
                                                            "value": "20D"
                                                          },
                                                          "div": 12,
                                                          "custom_location": {
                                                            "confidence": {
                                                              "Europe": 0.0015371576597291536,
                                                              "South America": 0.997520287858866
                                                            },
                                                            "entropy": 0.020179038251368228,
                                                            "value": "South America"
                                                          },
                                                          "num_date": {
                                                            "confidence": [
                                                              2020.076230003178,
                                                              2020.501262233468
                                                            ],
                                                            "value": 2020.3891892806753
                                                          },
                                                          "subclade_membership": {
                                                            "value": "20D"
                                                          }
                                                        }
                                                      }
                                                    ],
                                                    "name": "NODE_0002057",
                                                    "node_attrs": {
                                                      "clade_membership": {
                                                        "value": "20D"
                                                      },
                                                      "div": 12,
                                                      "custom_location": {
                                                        "confidence": {
                                                          "Europe": 0.0013504761140382352,
                                                          "South America": 0.9979945953088948
                                                        },
                                                        "entropy": 0.016598060198720337,
                                                        "value": "South America"
                                                      },
                                                      "num_date": {
                                                        "confidence": [
                                                          2020.117070430517,
                                                          2020.499127306764
                                                        ],
                                                        "value": 2020.2510383303327
                                                      },
                                                      "subclade_membership": {
                                                        "value": "20D"
                                                      }
                                                    }
                                                  },
                                                  {
                                                    "branch_attrs": {
                                                      "labels": {
                                                        "aa": "ORF1a: K3353R"
                                                      },
                                                      "mutations": {
                                                        "ORF1a": [
                                                          "K3353R"
                                                        ],
                                                        "nuc": [
                                                          "A10323G"
                                                        ]
                                                      }
                                                    },
                                                    "children": [
                                                      {
                                                        "branch_attrs": {
                                                          "labels": {
                                                            "aa": "ORF1a: A3392V; ORF1b: A690S, A1432V; ORF3a: L147F"
                                                          },
                                                          "mutations": {
                                                            "ORF1a": [
                                                              "A3392V"
                                                            ],
                                                            "ORF1b": [
                                                              "A690S",
                                                              "A1432V"
                                                            ],
                                                            "ORF3a": [
                                                              "L147F"
                                                            ],
                                                            "nuc": [
                                                              "C2509T",
                                                              "C10440T",
                                                              "C14790T",
                                                              "G15535T",
                                                              "C17004T",
                                                              "C17762T",
                                                              "C25831T"
                                                            ]
                                                          }
                                                        },
                                                        "name": "Peru/ANC-INS-084/2020",
                                                        "node_attrs": {

                                                          "author": {
                                                            "author": "Eduardo Juscamayta Lopez et al",
                                                            "value": "Eduardo Juscamayta Lopez et al"
                                                          },
                                                          "clade_membership": {
                                                            "value": "20D"
                                                          },
                                                          "country": {
                                                            "value": "Peru"
                                                          },
                                                          "div": 20,
                                                          "division": {
                                                            "value": "Ancash"
                                                          },
                                                          "division_exposure": {
                                                            "value": "Ancash"
                                                          },
                                                          "gisaid_epi_isl": {
                                                            "value": "EPI_ISL_536483"
                                                          },
                                                          "host": {
                                                            "value": "Human"
                                                          },
                                                          "custom_location": {
                                                            "confidence": {
                                                              "South America": 1.0
                                                            },
                                                            "entropy": -1.000088900581841e-12,
                                                            "value": "South America"
                                                          },
                                                          "num_date": {
                                                            "confidence": [
                                                              2020.5013661202186,
                                                              2020.5013661202186
                                                            ],
                                                            "value": 2020.5013661202186
                                                          },
                                                          "originating_lab": {
                                                            "value": "Instituto Nacional de Salud"
                                                          },
                                                          "pangolin_lineage": {
                                                            "value": "C.14"
                                                          },
                                                          "recency": {
                                                            "value": "Older"
                                                          },
                                                          "region": {
                                                            "value": "South America"
                                                          },
                                                          "region_exposure": {
                                                            "value": "South America"
                                                          },

                                                          "subclade_membership": {
                                                            "value": "20D"
                                                          },
                                                          "submitting_lab": {
                                                            "value": "Laboratorio de Infecciones Respiratorias Agudas"
                                                          },
                                                          "url": "https://www.gisaid.org"
                                                        }
                                                      },
                                                      {
                                                        "branch_attrs": {
                                                          "mutations": {}
                                                        },
                                                        "children": [
                                                          {
                                                            "branch_attrs": {
                                                              "mutations": {}
                                                            },
                                                            "name": "Peru/ANC-INS-052/2020",
                                                            "node_attrs": {

                                                              "author": {
                                                                "author": "Carlos Padilla Rojas et al",
                                                                "value": "Carlos Padilla Rojas et al"
                                                              },
                                                              "clade_membership": {
                                                                "value": "20D"
                                                              },
                                                              "country": {
                                                                "value": "Peru"
                                                              },
                                                              "div": 13,
                                                              "division": {
                                                                "value": "Ancash"
                                                              },
                                                              "division_exposure": {
                                                                "value": "Ancash"
                                                              },
                                                              "gisaid_epi_isl": {
                                                                "value": "EPI_ISL_516686"
                                                              },
                                                              "host": {
                                                                "value": "Human"
                                                              },
                                                              "custom_location": {
                                                                "confidence": {
                                                                  "South America": 1.0
                                                                },
                                                                "entropy": -1.000088900581841e-12,
                                                                "value": "South America"
                                                              },
                                                              "num_date": {
                                                                "confidence": [
                                                                  2020.2773224043715,
                                                                  2020.2773224043715
                                                                ],
                                                                "value": 2020.2773224043715
                                                              },
                                                              "originating_lab": {
                                                                "value": "Laboratorio de Referencia Nacional de Virus Respiratorio. Centro Nacional de Salud Publica. Instituto Nacional de Salud Peru."
                                                              },
                                                              "pangolin_lineage": {
                                                                "value": "C.14"
                                                              },
                                                              "recency": {
                                                                "value": "Older"
                                                              },
                                                              "region": {
                                                                "value": "South America"
                                                              },
                                                              "region_exposure": {
                                                                "value": "South America"
                                                              },

                                                              "subclade_membership": {
                                                                "value": "20D"
                                                              },
                                                              "submitting_lab": {
                                                                "value": "Laboratorio de Referencia Nacional de Biotecnolog\u00eda y Biolog\u00eda Molecular. Centro Nacional de Salud Publica. Instituto Nacional de Salud Peru."
                                                              },
                                                              "url": "https://www.gisaid.org"
                                                            }
                                                          },
                                                          {
                                                            "branch_attrs": {
                                                              "mutations": {}
                                                            },
                                                            "children": [
                                                              {
                                                                "branch_attrs": {
                                                                  "mutations": {
                                                                    "nuc": [
                                                                      "T1753C"
                                                                    ]
                                                                  }
                                                                },
                                                                "children": [
                                                                  {
                                                                    "branch_attrs": {
                                                                      "labels": {
                                                                        "aa": "N: A267S; ORF1b: Q813H"
                                                                      },
                                                                      "mutations": {
                                                                        "N": [
                                                                          "A267S"
                                                                        ],
                                                                        "ORF1b": [
                                                                          "Q813H"
                                                                        ],
                                                                        "nuc": [
                                                                          "G15906T",
                                                                          "G29072T"
                                                                        ]
                                                                      }
                                                                    },
                                                                    "name": "Peru/ANC-UPCH-0105/2020",
                                                                    "node_attrs": {

                                                                      "author": {
                                                                        "author": "Pablo Tsukayama et al",
                                                                        "value": "Pablo Tsukayama et al"
                                                                      },
                                                                      "clade_membership": {
                                                                        "value": "20D"
                                                                      },
                                                                      "country": {
                                                                        "value": "Peru"
                                                                      },
                                                                      "div": 16,
                                                                      "division": {
                                                                        "value": "Ancash"
                                                                      },
                                                                      "division_exposure": {
                                                                        "value": "Ancash"
                                                                      },
                                                                      "gisaid_epi_isl": {
                                                                        "value": "EPI_ISL_540983"
                                                                      },
                                                                      "host": {
                                                                        "value": "Human"
                                                                      },
                                                                      "custom_location": {
                                                                        "confidence": {
                                                                          "South America": 1.0
                                                                        },
                                                                        "entropy": -1.000088900581841e-12,
                                                                        "value": "South America"
                                                                      },
                                                                      "location": {
                                                                        "value": "Santa"
                                                                      },
                                                                      "num_date": {
                                                                        "confidence": [
                                                                          2020.457650273224,
                                                                          2020.457650273224
                                                                        ],
                                                                        "value": 2020.457650273224
                                                                      },
                                                                      "originating_lab": {
                                                                        "value": "Laboratorio de Referencia Nacional de Virus Respiratorios, Instituto Nacional de Salud Peru"
                                                                      },
                                                                      "pangolin_lineage": {
                                                                        "value": "C.14"
                                                                      },
                                                                      "recency": {
                                                                        "value": "Older"
                                                                      },
                                                                      "region": {
                                                                        "value": "South America"
                                                                      },
                                                                      "region_exposure": {
                                                                        "value": "South America"
                                                                      },

                                                                      "subclade_membership": {
                                                                        "value": "20D"
                                                                      },
                                                                      "submitting_lab": {
                                                                        "value": "Laboratorio de Gen\u00f3mica Microbiana, Universidad Peruana Cayetano Heredia"
                                                                      },
                                                                      "url": "https://www.gisaid.org"
                                                                    }
                                                                  },
                                                                  {
                                                                    "branch_attrs": {
                                                                      "labels": {
                                                                        "aa": "ORF3a: F28L"
                                                                      },
                                                                      "mutations": {
                                                                        "ORF3a": [
                                                                          "F28L"
                                                                        ],
                                                                        "nuc": [
                                                                          "G14268A",
                                                                          "C21952T",
                                                                          "T25476A",
                                                                          "A29684G"
                                                                        ]
                                                                      }
                                                                    },
                                                                    "name": "Peru/ANC-UPCH-0107/2020",
                                                                    "node_attrs": {

                                                                      "author": {
                                                                        "author": "Pablo Tsukayama et al",
                                                                        "value": "Pablo Tsukayama et al"
                                                                      },
                                                                      "clade_membership": {
                                                                        "value": "20D"
                                                                      },
                                                                      "country": {
                                                                        "value": "Peru"
                                                                      },
                                                                      "div": 18,
                                                                      "division": {
                                                                        "value": "Ancash"
                                                                      },
                                                                      "division_exposure": {
                                                                        "value": "Ancash"
                                                                      },
                                                                      "gisaid_epi_isl": {
                                                                        "value": "EPI_ISL_540985"
                                                                      },
                                                                      "host": {
                                                                        "value": "Human"
                                                                      },
                                                                      "custom_location": {
                                                                        "confidence": {
                                                                          "South America": 1.0
                                                                        },
                                                                        "entropy": -1.000088900581841e-12,
                                                                        "value": "South America"
                                                                      },
                                                                      "location": {
                                                                        "value": "Santa"
                                                                      },
                                                                      "num_date": {
                                                                        "confidence": [
                                                                          2020.4603825136612,
                                                                          2020.4603825136612
                                                                        ],
                                                                        "value": 2020.4603825136612
                                                                      },
                                                                      "originating_lab": {
                                                                        "value": "Laboratorio de Referencia Nacional de Virus Respiratorios, Instituto Nacional de Salud Peru"
                                                                      },
                                                                      "pangolin_lineage": {
                                                                        "value": "C.14"
                                                                      },
                                                                      "recency": {
                                                                        "value": "Older"
                                                                      },
                                                                      "region": {
                                                                        "value": "South America"
                                                                      },
                                                                      "region_exposure": {
                                                                        "value": "South America"
                                                                      },

                                                                      "subclade_membership": {
                                                                        "value": "20D"
                                                                      },
                                                                      "submitting_lab": {
                                                                        "value": "Laboratorio de Gen\u00f3mica Microbiana, Universidad Peruana Cayetano Heredia"
                                                                      },
                                                                      "url": "https://www.gisaid.org"
                                                                    }
                                                                  }
                                                                ],
                                                                "name": "NODE_0003388",
                                                                "node_attrs": {
                                                                  "clade_membership": {
                                                                    "value": "20D"
                                                                  },
                                                                  "div": 14,
                                                                  "custom_location": {
                                                                    "confidence": {
                                                                      "Europe": 0.0012183764602783534,
                                                                      "South America": 0.9981884102371051
                                                                    },
                                                                    "entropy": 0.015184266837169572,
                                                                    "value": "South America"
                                                                  },
                                                                  "num_date": {
                                                                    "confidence": [
                                                                      2020.2581630337302,
                                                                      2020.396897788491
                                                                    ],
                                                                    "value": 2020.3295600442939
                                                                  },
                                                                  "subclade_membership": {
                                                                    "value": "20D"
                                                                  }
                                                                }
                                                              },
                                                              {
                                                                "branch_attrs": {
                                                                  "mutations": {}
                                                                },
                                                                "children": [
                                                                  {
                                                                    "branch_attrs": {
                                                                      "mutations": {}
                                                                    },
                                                                    "name": "Peru/ANC-INS-051/2020",
                                                                    "node_attrs": {

                                                                      "author": {
                                                                        "author": "Carlos Padilla Rojas et al",
                                                                        "value": "Carlos Padilla Rojas et al"
                                                                      },
                                                                      "clade_membership": {
                                                                        "value": "20D"
                                                                      },
                                                                      "country": {
                                                                        "value": "Peru"
                                                                      },
                                                                      "div": 13,
                                                                      "division": {
                                                                        "value": "Ancash"
                                                                      },
                                                                      "division_exposure": {
                                                                        "value": "Ancash"
                                                                      },
                                                                      "gisaid_epi_isl": {
                                                                        "value": "EPI_ISL_516685"
                                                                      },
                                                                      "host": {
                                                                        "value": "Human"
                                                                      },
                                                                      "custom_location": {
                                                                        "confidence": {
                                                                          "South America": 1.0
                                                                        },
                                                                        "entropy": -1.000088900581841e-12,
                                                                        "value": "South America"
                                                                      },
                                                                      "num_date": {
                                                                        "confidence": [
                                                                          2020.2800546448088,
                                                                          2020.2800546448088
                                                                        ],
                                                                        "value": 2020.2800546448088
                                                                      },
                                                                      "originating_lab": {
                                                                        "value": "Laboratorio de Referencia Nacional de Virus Respiratorio. Centro Nacional de Salud Publica. Instituto Nacional de Salud Peru."
                                                                      },
                                                                      "pangolin_lineage": {
                                                                        "value": "C.14"
                                                                      },
                                                                      "recency": {
                                                                        "value": "Older"
                                                                      },
                                                                      "region": {
                                                                        "value": "South America"
                                                                      },
                                                                      "region_exposure": {
                                                                        "value": "South America"
                                                                      },

                                                                      "subclade_membership": {
                                                                        "value": "20D"
                                                                      },
                                                                      "submitting_lab": {
                                                                        "value": "Laboratorio de Referencia Nacional de Biotecnolog\u00eda y Biolog\u00eda Molecular. Centro Nacional de Salud Publica. Instituto Nacional de Salud Peru."
                                                                      },
                                                                      "url": "https://www.gisaid.org"
                                                                    }
                                                                  },
                                                                  {
                                                                    "branch_attrs": {
                                                                      "mutations": {}
                                                                    },
                                                                    "children": [
                                                                      {
                                                                        "branch_attrs": {
                                                                          "labels": {
                                                                            "aa": "N: Q384H"
                                                                          },
                                                                          "mutations": {
                                                                            "N": [
                                                                              "Q384H"
                                                                            ],
                                                                            "nuc": [
                                                                              "G29425T"
                                                                            ]
                                                                          }
                                                                        },
                                                                        "children": [
                                                                          {
                                                                            "branch_attrs": {
                                                                              "labels": {
                                                                                "aa": "ORF1a: S3099L, A4357V, S4398L; ORF1b: E1623D, V2073L; ORF3a: L101F, S171L"
                                                                              },
                                                                              "mutations": {
                                                                                "ORF1a": [
                                                                                  "S3099L",
                                                                                  "A4357V",
                                                                                  "S4398L"
                                                                                ],
                                                                                "ORF1b": [
                                                                                  "E1623D",
                                                                                  "V2073L"
                                                                                ],
                                                                                "ORF3a": [
                                                                                  "L101F",
                                                                                  "S171L"
                                                                                ],
                                                                                "nuc": [
                                                                                  "G3340T",
                                                                                  "C8299T",
                                                                                  "C8311T",
                                                                                  "C9430T",
                                                                                  "C9561T",
                                                                                  "C13335T",
                                                                                  "C13458T",
                                                                                  "C16017T",
                                                                                  "C16887T",
                                                                                  "A18336C",
                                                                                  "C18555T",
                                                                                  "G19684T",
                                                                                  "C25693T",
                                                                                  "C25904T"
                                                                                ]
                                                                              }
                                                                            },
                                                                            "name": "Peru/LIM-UPCH-0345/2020",
                                                                            "node_attrs": {

                                                                              "author": {
                                                                                "author": "Pablo Tsukayama et al",
                                                                                "value": "Pablo Tsukayama et al"
                                                                              },
                                                                              "clade_membership": {
                                                                                "value": "20D"
                                                                              },
                                                                              "country": {
                                                                                "value": "Peru"
                                                                              },
                                                                              "div": 28,
                                                                              "division": {
                                                                                "value": "Lima"
                                                                              },
                                                                              "division_exposure": {
                                                                                "value": "Lima"
                                                                              },
                                                                              "gisaid_epi_isl": {
                                                                                "value": "EPI_ISL_812500"
                                                                              },
                                                                              "host": {
                                                                                "value": "Human"
                                                                              },
                                                                              "custom_location": {
                                                                                "confidence": {
                                                                                  "South America": 1.0
                                                                                },
                                                                                "entropy": -1.000088900581841e-12,
                                                                                "value": "South America"
                                                                              },
                                                                              "num_date": {
                                                                                "confidence": [
                                                                                  2020.9439890710382,
                                                                                  2020.9439890710382
                                                                                ],
                                                                                "value": 2020.9439890710382
                                                                              },
                                                                              "originating_lab": {
                                                                                "value": "Laboratorio de Referencia Nacional de Virus Respiratorios, Instituto Nacional de Salud Peru"
                                                                              },
                                                                              "pangolin_lineage": {
                                                                                "value": "C.14"
                                                                              },
                                                                              "recency": {
                                                                                "value": "Older"
                                                                              },
                                                                              "region": {
                                                                                "value": "South America"
                                                                              },
                                                                              "region_exposure": {
                                                                                "value": "South America"
                                                                              },

                                                                              "subclade_membership": {
                                                                                "value": "20D"
                                                                              },
                                                                              "submitting_lab": {
                                                                                "value": "Laboratorio de Gen\u00f3mica Microbiana, Universidad Peruana Cayetano Heredia"
                                                                              },
                                                                              "url": "https://www.gisaid.org"
                                                                            }
                                                                          },
                                                                          {
                                                                            "branch_attrs": {
                                                                              "labels": {
                                                                                "aa": "ORF8: R52K; S: S477N"
                                                                              },
                                                                              "mutations": {
                                                                                "ORF8": [
                                                                                  "R52K"
                                                                                ],
                                                                                "S": [
                                                                                  "S477N"
                                                                                ],
                                                                                "nuc": [
                                                                                  "C6781T",
                                                                                  "C18747T",
                                                                                  "G22992A",
                                                                                  "G28048A",
                                                                                  "T29179G"
                                                                                ]
                                                                              }
                                                                            },
                                                                            "children": [
                                                                              {
                                                                                "branch_attrs": {
                                                                                  "labels": {
                                                                                    "aa": "ORF1b: V1649F, A2132V"
                                                                                  },
                                                                                  "mutations": {
                                                                                    "ORF1b": [
                                                                                      "V1649F",
                                                                                      "A2132V"
                                                                                    ],
                                                                                    "nuc": [
                                                                                      "C14793T",
                                                                                      "G18412T",
                                                                                      "C19862T"
                                                                                    ]
                                                                                  }
                                                                                },
                                                                                "name": "Mozambique/INS-K007921/2020",
                                                                                "node_attrs": {

                                                                                  "author": {
                                                                                    "author": "Nalia Ismael et al",
                                                                                    "value": "Nalia Ismael et al"
                                                                                  },
                                                                                  "clade_membership": {
                                                                                    "value": "20D"
                                                                                  },
                                                                                  "country": {
                                                                                    "value": "Africa"
                                                                                  },
                                                                                  "div": 22,
                                                                                  "division": {
                                                                                    "value": "Africa"
                                                                                  },
                                                                                  "division_exposure": {
                                                                                    "value": "Africa"
                                                                                  },
                                                                                  "gisaid_epi_isl": {
                                                                                    "value": "EPI_ISL_887490"
                                                                                  },
                                                                                  "host": {
                                                                                    "value": "Human"
                                                                                  },
                                                                                  "custom_location": {
                                                                                    "confidence": {
                                                                                      "Africa": 1.0
                                                                                    },
                                                                                    "entropy": -1.000088900581841e-12,
                                                                                    "value": "Africa"
                                                                                  },
                                                                                  "num_date": {
                                                                                    "confidence": [
                                                                                      2020.9877049180327,
                                                                                      2020.9877049180327
                                                                                    ],
                                                                                    "value": 2020.9877049180327
                                                                                  },
                                                                                  "originating_lab": {
                                                                                    "value": "Instituto Nacional de Saude (INS), Mozambique"
                                                                                  },
                                                                                  "pangolin_lineage": {
                                                                                    "value": "C.1.1"
                                                                                  },
                                                                                  "recency": {
                                                                                    "value": "Older"
                                                                                  },
                                                                                  "region": {
                                                                                    "value": "Africa"
                                                                                  },
                                                                                  "region_exposure": {
                                                                                    "value": "Africa"
                                                                                  },

                                                                                  "subclade_membership": {
                                                                                    "value": "20D"
                                                                                  },
                                                                                  "submitting_lab": {
                                                                                    "value": "KRISP, KZN Research Innovation and Sequencing Platform"
                                                                                  },
                                                                                  "url": "https://www.gisaid.org"
                                                                                }
                                                                              },
                                                                              {
                                                                                "branch_attrs": {
                                                                                  "labels": {
                                                                                    "aa": "ORF1a: S3278G, S3675X, G3676X, F3677-"
                                                                                  },
                                                                                  "mutations": {
                                                                                    "ORF1a": [
                                                                                      "S3278G",
                                                                                      "S3675X",
                                                                                      "G3676X",
                                                                                      "F3677-"
                                                                                    ],
                                                                                    "nuc": [
                                                                                      "A10097G",
                                                                                      "T11288-",
                                                                                      "T11290-",
                                                                                      "T11293-",
                                                                                      "T11294-",
                                                                                      "T11295-",
                                                                                      "T11296-"
                                                                                    ]
                                                                                  }
                                                                                },
                                                                                "children": [
                                                                                  {
                                                                                    "branch_attrs": {
                                                                                      "labels": {
                                                                                        "aa": "ORF1a: S2797F, X3675-, X3676-; ORF1b: T2548I; S: D198H, D215G, T240X, L241-, L242-, A243X, Q677H, *1274X"
                                                                                      },
                                                                                      "mutations": {
                                                                                        "ORF1a": [
                                                                                          "S2797F",
                                                                                          "X3675-",
                                                                                          "X3676-"
                                                                                        ],
                                                                                        "ORF1b": [
                                                                                          "T2548I"
                                                                                        ],
                                                                                        "S": [
                                                                                          "D198H",
                                                                                          "D215G",
                                                                                          "T240X",
                                                                                          "L241-",
                                                                                          "L242-",
                                                                                          "A243X",
                                                                                          "Q677H",
                                                                                          "*1274X"
                                                                                        ],
                                                                                        "nuc": [
                                                                                          "C643T",
                                                                                          "C8655T",
                                                                                          "C11289-",
                                                                                          "G11291-",
                                                                                          "G11292-",
                                                                                          "G17721T",
                                                                                          "C21110T",
                                                                                          "G22154C",
                                                                                          "A22206G",
                                                                                          "C22281-",
                                                                                          "T22282-",
                                                                                          "T22283-",
                                                                                          "T22284-",
                                                                                          "A22285-",
                                                                                          "C22286-",
                                                                                          "T22287-",
                                                                                          "T22288-",
                                                                                          "G22289-",
                                                                                          "G23593C",
                                                                                          "G25494T"
                                                                                        ]
                                                                                      }
                                                                                    },
                                                                                    "name": "Mozambique/INS-K007883/2020",
                                                                                    "node_attrs": {

                                                                                      "author": {
                                                                                        "author": "Nalia Ismael et al",
                                                                                        "value": "Nalia Ismael et al"
                                                                                      },
                                                                                      "clade_membership": {
                                                                                        "value": "20D"
                                                                                      },
                                                                                      "country": {
                                                                                        "value": "Africa"
                                                                                      },
                                                                                      "div": 28,
                                                                                      "division": {
                                                                                        "value": "Africa"
                                                                                      },
                                                                                      "division_exposure": {
                                                                                        "value": "Africa"
                                                                                      },
                                                                                      "gisaid_epi_isl": {
                                                                                        "value": "EPI_ISL_887438"
                                                                                      },
                                                                                      "host": {
                                                                                        "value": "Human"
                                                                                      },
                                                                                      "custom_location": {
                                                                                        "confidence": {
                                                                                          "Africa": 1.0
                                                                                        },
                                                                                        "entropy": -1.000088900581841e-12,
                                                                                        "value": "Africa"
                                                                                      },
                                                                                      "num_date": {
                                                                                        "confidence": [
                                                                                          2020.9002732240438,
                                                                                          2020.9002732240438
                                                                                        ],
                                                                                        "value": 2020.9002732240438
                                                                                      },
                                                                                      "originating_lab": {
                                                                                        "value": "Instituto Nacional de Saude (INS), Mozambique"
                                                                                      },
                                                                                      "pangolin_lineage": {
                                                                                        "value": "C.1.1"
                                                                                      },
                                                                                      "recency": {
                                                                                        "value": "Older"
                                                                                      },
                                                                                      "region": {
                                                                                        "value": "Africa"
                                                                                      },
                                                                                      "region_exposure": {
                                                                                        "value": "Africa"
                                                                                      },

                                                                                      "subclade_membership": {
                                                                                        "value": "20D"
                                                                                      },
                                                                                      "submitting_lab": {
                                                                                        "value": "KRISP, KZN Research Innovation and Sequencing Platform"
                                                                                      },
                                                                                      "url": "https://www.gisaid.org"
                                                                                    }
                                                                                  },
                                                                                  {
                                                                                    "branch_attrs": {
                                                                                      "labels": {
                                                                                        "aa": "ORF1b: S1187I, V2233I; S: S689R"
                                                                                      },
                                                                                      "mutations": {
                                                                                        "ORF1b": [
                                                                                          "S1187I",
                                                                                          "V2233I"
                                                                                        ],
                                                                                        "S": [
                                                                                          "S689R"
                                                                                        ],
                                                                                        "nuc": [
                                                                                          "G17027T",
                                                                                          "G20164A",
                                                                                          "T23629G"
                                                                                        ]
                                                                                      }
                                                                                    },
                                                                                    "children": [
                                                                                      {
                                                                                        "branch_attrs": {
                                                                                          "labels": {
                                                                                            "aa": "N: V246I; ORF1a: I1246T, N2201Y, S2797F, K2798R, X3675-, X3676-; ORF1b: T2040I; ORF3a: T221I"
                                                                                          },
                                                                                          "mutations": {
                                                                                            "N": [
                                                                                              "V246I"
                                                                                            ],
                                                                                            "ORF1a": [
                                                                                              "I1246T",
                                                                                              "N2201Y",
                                                                                              "S2797F",
                                                                                              "K2798R",
                                                                                              "X3675-",
                                                                                              "X3676-"
                                                                                            ],
                                                                                            "ORF1b": [
                                                                                              "T2040I"
                                                                                            ],
                                                                                            "ORF3a": [
                                                                                              "T221I"
                                                                                            ],
                                                                                            "nuc": [
                                                                                              "A2692T",
                                                                                              "T4002C",
                                                                                              "T6781C",
                                                                                              "A6866T",
                                                                                              "C8655T",
                                                                                              "A8658G",
                                                                                              "C9940T",
                                                                                              "C11289-",
                                                                                              "G11291-",
                                                                                              "G11292-",
                                                                                              "T13536C",
                                                                                              "C19586T",
                                                                                              "C26054T",
                                                                                              "G29009A"
                                                                                            ]
                                                                                          }
                                                                                        },
                                                                                        "name": "Mozambique/INS-K007875/2020",
                                                                                        "node_attrs": {

                                                                                          "author": {
                                                                                            "author": "Nalia Ismael et al",
                                                                                            "value": "Nalia Ismael et al"
                                                                                          },
                                                                                          "clade_membership": {
                                                                                            "value": "20D"
                                                                                          },
                                                                                          "country": {
                                                                                            "value": "Africa"
                                                                                          },
                                                                                          "div": 34,
                                                                                          "division": {
                                                                                            "value": "Africa"
                                                                                          },
                                                                                          "division_exposure": {
                                                                                            "value": "Africa"
                                                                                          },
                                                                                          "gisaid_epi_isl": {
                                                                                            "value": "EPI_ISL_887436"
                                                                                          },
                                                                                          "host": {
                                                                                            "value": "Human"
                                                                                          },
                                                                                          "custom_location": {
                                                                                            "confidence": {
                                                                                              "Africa": 1.0
                                                                                            },
                                                                                            "entropy": -1.000088900581841e-12,
                                                                                            "value": "Africa"
                                                                                          },
                                                                                          "num_date": {
                                                                                            "confidence": [
                                                                                              2020.9002732240438,
                                                                                              2020.9002732240438
                                                                                            ],
                                                                                            "value": 2020.9002732240438
                                                                                          },
                                                                                          "originating_lab": {
                                                                                            "value": "Instituto Nacional de Saude (INS), Mozambique"
                                                                                          },
                                                                                          "pangolin_lineage": {
                                                                                            "value": "C.1.1"
                                                                                          },
                                                                                          "recency": {
                                                                                            "value": "Older"
                                                                                          },
                                                                                          "region": {
                                                                                            "value": "Africa"
                                                                                          },
                                                                                          "region_exposure": {
                                                                                            "value": "Africa"
                                                                                          },

                                                                                          "subclade_membership": {
                                                                                            "value": "20D"
                                                                                          },
                                                                                          "submitting_lab": {
                                                                                            "value": "KRISP, KZN Research Innovation and Sequencing Platform"
                                                                                          },
                                                                                          "url": "https://www.gisaid.org"
                                                                                        }
                                                                                      },
                                                                                      {
                                                                                        "branch_attrs": {
                                                                                          "labels": {
                                                                                            "aa": "ORF1a: X3675S, X3676G, -3677F"
                                                                                          },
                                                                                          "mutations": {
                                                                                            "ORF1a": [
                                                                                              "X3675S",
                                                                                              "X3676G",
                                                                                              "-3677F"
                                                                                            ],
                                                                                            "nuc": [
                                                                                              "C2509T",
                                                                                              "-11288T",
                                                                                              "-11290T",
                                                                                              "-11293T",
                                                                                              "-11294T",
                                                                                              "-11295T",
                                                                                              "-11296T",
                                                                                              "A23233G"
                                                                                            ]
                                                                                          }
                                                                                        },
                                                                                        "children": [
                                                                                          {
                                                                                            "branch_attrs": {
                                                                                              "labels": {
                                                                                                "aa": "ORF1a: G3278S; ORF1b: V2086F"
                                                                                              },
                                                                                              "mutations": {
                                                                                                "ORF1a": [
                                                                                                  "G3278S"
                                                                                                ],
                                                                                                "ORF1b": [
                                                                                                  "V2086F"
                                                                                                ],
                                                                                                "nuc": [
                                                                                                  "A2692T",
                                                                                                  "G10097A",
                                                                                                  "G19723T",
                                                                                                  "C27603T"
                                                                                                ]
                                                                                              }
                                                                                            },
                                                                                            "name": "Mozambique/INS-K007886/2020",
                                                                                            "node_attrs": {

                                                                                              "author": {
                                                                                                "author": "Nalia Ismael et al",
                                                                                                "value": "Nalia Ismael et al"
                                                                                              },
                                                                                              "clade_membership": {
                                                                                                "value": "20D"
                                                                                              },
                                                                                              "country": {
                                                                                                "value": "Africa"
                                                                                              },
                                                                                              "div": 29,
                                                                                              "division": {
                                                                                                "value": "Africa"
                                                                                              },
                                                                                              "division_exposure": {
                                                                                                "value": "Africa"
                                                                                              },
                                                                                              "gisaid_epi_isl": {
                                                                                                "value": "EPI_ISL_887461"
                                                                                              },
                                                                                              "host": {
                                                                                                "value": "Human"
                                                                                              },
                                                                                              "custom_location": {
                                                                                                "confidence": {
                                                                                                  "Africa": 1.0
                                                                                                },
                                                                                                "entropy": -1.000088900581841e-12,
                                                                                                "value": "Africa"
                                                                                              },
                                                                                              "num_date": {
                                                                                                "confidence": [
                                                                                                  2020.8948087431695,
                                                                                                  2020.8948087431695
                                                                                                ],
                                                                                                "value": 2020.8948087431695
                                                                                              },
                                                                                              "originating_lab": {
                                                                                                "value": "Instituto Nacional de Saude (INS), Mozambique"
                                                                                              },
                                                                                              "pangolin_lineage": {
                                                                                                "value": "C.1.1"
                                                                                              },
                                                                                              "recency": {
                                                                                                "value": "Older"
                                                                                              },
                                                                                              "region": {
                                                                                                "value": "Africa"
                                                                                              },
                                                                                              "region_exposure": {
                                                                                                "value": "Africa"
                                                                                              },

                                                                                              "subclade_membership": {
                                                                                                "value": "20D"
                                                                                              },
                                                                                              "submitting_lab": {
                                                                                                "value": "KRISP, KZN Research Innovation and Sequencing Platform"
                                                                                              },
                                                                                              "url": "https://www.gisaid.org"
                                                                                            }
                                                                                          },
                                                                                          {
                                                                                            "branch_attrs": {
                                                                                              "labels": {
                                                                                                "aa": "ORF7a: *122L; ORF7b: M1I"
                                                                                              },
                                                                                              "mutations": {
                                                                                                "ORF7a": [
                                                                                                  "*122L"
                                                                                                ],
                                                                                                "ORF7b": [
                                                                                                  "M1I"
                                                                                                ],
                                                                                                "nuc": [
                                                                                                  "T13983C",
                                                                                                  "G27758T"
                                                                                                ]
                                                                                              }
                                                                                            },
                                                                                            "name": "Mozambique/INS-K007888/2020",
                                                                                            "node_attrs": {

                                                                                              "author": {
                                                                                                "author": "Nalia Ismael et al",
                                                                                                "value": "Nalia Ismael et al"
                                                                                              },
                                                                                              "clade_membership": {
                                                                                                "value": "20D"
                                                                                              },
                                                                                              "country": {
                                                                                                "value": "Africa"
                                                                                              },
                                                                                              "div": 27,
                                                                                              "division": {
                                                                                                "value": "Africa"
                                                                                              },
                                                                                              "division_exposure": {
                                                                                                "value": "Africa"
                                                                                              },
                                                                                              "gisaid_epi_isl": {
                                                                                                "value": "EPI_ISL_887463"
                                                                                              },
                                                                                              "host": {
                                                                                                "value": "Human"
                                                                                              },
                                                                                              "custom_location": {
                                                                                                "confidence": {
                                                                                                  "Africa": 1.0
                                                                                                },
                                                                                                "entropy": -1.000088900581841e-12,
                                                                                                "value": "Africa"
                                                                                              },
                                                                                              "num_date": {
                                                                                                "confidence": [
                                                                                                  2020.8948087431695,
                                                                                                  2020.8948087431695
                                                                                                ],
                                                                                                "value": 2020.8948087431695
                                                                                              },
                                                                                              "originating_lab": {
                                                                                                "value": "Instituto Nacional de Saude (INS), Mozambique"
                                                                                              },
                                                                                              "pangolin_lineage": {
                                                                                                "value": "C.1.1"
                                                                                              },
                                                                                              "recency": {
                                                                                                "value": "Older"
                                                                                              },
                                                                                              "region": {
                                                                                                "value": "Africa"
                                                                                              },
                                                                                              "region_exposure": {
                                                                                                "value": "Africa"
                                                                                              },

                                                                                              "subclade_membership": {
                                                                                                "value": "20D"
                                                                                              },
                                                                                              "submitting_lab": {
                                                                                                "value": "KRISP, KZN Research Innovation and Sequencing Platform"
                                                                                              },
                                                                                              "url": "https://www.gisaid.org"
                                                                                            }
                                                                                          }
                                                                                        ],
                                                                                        "name": "NODE_0003408",
                                                                                        "node_attrs": {
                                                                                          "clade_membership": {
                                                                                            "value": "20D"
                                                                                          },
                                                                                          "div": 25,
                                                                                          "custom_location": {
                                                                                            "confidence": {
                                                                                              "Africa": 0.9993554660671745
                                                                                            },
                                                                                            "entropy": 0.00586249665137218,
                                                                                            "value": "Africa"
                                                                                          },
                                                                                          "num_date": {
                                                                                            "confidence": [
                                                                                              2020.6742480269845,
                                                                                              2020.8732766846488
                                                                                            ],
                                                                                            "value": 2020.7881780024343
                                                                                          },
                                                                                          "subclade_membership": {
                                                                                            "value": "20D"
                                                                                          }
                                                                                        }
                                                                                      }
                                                                                    ],
                                                                                    "name": "NODE_0003407",
                                                                                    "node_attrs": {
                                                                                      "clade_membership": {
                                                                                        "value": "20D"
                                                                                      },
                                                                                      "div": 23,
                                                                                      "custom_location": {
                                                                                        "confidence": {
                                                                                          "Africa": 0.9991194181638037
                                                                                        },
                                                                                        "entropy": 0.007784591441834506,
                                                                                        "value": "Africa"
                                                                                      },
                                                                                      "num_date": {
                                                                                        "confidence": [
                                                                                          2020.5177310508607,
                                                                                          2020.8371178712218
                                                                                        ],
                                                                                        "value": 2020.6925174182977
                                                                                      },
                                                                                      "subclade_membership": {
                                                                                        "value": "20D"
                                                                                      }
                                                                                    }
                                                                                  }
                                                                                ],
                                                                                "name": "NODE_0003406",
                                                                                "node_attrs": {
                                                                                  "clade_membership": {
                                                                                    "value": "20D"
                                                                                  },
                                                                                  "div": 20,
                                                                                  "custom_location": {
                                                                                    "confidence": {
                                                                                      "Africa": 0.9959775193656016,
                                                                                      "Europe": 0.0018618509251941645,
                                                                                      "South America": 0.0019287453242694654
                                                                                    },
                                                                                    "entropy": 0.02979636777417017,
                                                                                    "value": "Africa"
                                                                                  },
                                                                                  "num_date": {
                                                                                    "confidence": [
                                                                                      2020.4290867277539,
                                                                                      2020.8089014116772
                                                                                    ],
                                                                                    "value": 2020.6078106994314
                                                                                  },
                                                                                  "subclade_membership": {
                                                                                    "value": "20D"
                                                                                  }
                                                                                }
                                                                              }
                                                                            ],
                                                                            "name": "NODE_0003405",
                                                                            "node_attrs": {
                                                                              "clade_membership": {
                                                                                "value": "20D"
                                                                              },
                                                                              "div": 19,
                                                                              "custom_location": {
                                                                                "confidence": {
                                                                                  "Africa": 0.9438316318861177,
                                                                                  "Asia": 0.0017593132237604411,
                                                                                  "Europe": 0.013271624654757824,
                                                                                  "South America": 0.040885478535316995
                                                                                },
                                                                                "entropy": 0.2560711107062079,
                                                                                "value": "Africa"
                                                                              },
                                                                              "num_date": {
                                                                                "confidence": [
                                                                                  2020.3927275105104,
                                                                                  2020.7868672744894
                                                                                ],
                                                                                "value": 2020.5897164731548
                                                                              },
                                                                              "subclade_membership": {
                                                                                "value": "20D"
                                                                              }
                                                                            }
                                                                          }
                                                                        ],
                                                                        "name": "NODE_0003404",
                                                                        "node_attrs": {
                                                                          "clade_membership": {
                                                                            "value": "20D"
                                                                          },
                                                                          "div": 14,
                                                                          "custom_location": {
                                                                            "confidence": {
                                                                              "Africa": 0.04621198093273835,
                                                                              "Asia": 0.0029877205603890036,
                                                                              "Europe": 0.01871546631278242,
                                                                              "South America": 0.9310391693853318
                                                                            },
                                                                            "entropy": 0.3084409036055647,
                                                                            "value": "South America"
                                                                          },
                                                                          "num_date": {
                                                                            "confidence": [
                                                                              2020.162826496061,
                                                                              2020.5791762768094
                                                                            ],
                                                                            "value": 2020.398163257823
                                                                          },
                                                                          "subclade_membership": {
                                                                            "value": "20D"
                                                                          }
                                                                        }
                                                                      },
                                                                      {
                                                                        "branch_attrs": {
                                                                          "mutations": {}
                                                                        },
                                                                        "children": [
                                                                          {
                                                                            "branch_attrs": {
                                                                              "labels": {
                                                                                "aa": "S: P681R"
                                                                              },
                                                                              "mutations": {
                                                                                "S": [
                                                                                  "P681R"
                                                                                ],
                                                                                "nuc": [
                                                                                  "C23604G"
                                                                                ]
                                                                              }
                                                                            },
                                                                            "children": [
                                                                              {
                                                                                "branch_attrs": {
                                                                                  "labels": {
                                                                                    "aa": "N: T391I; ORF1a: N508D, S2083I, V2783F; ORF1b: S2430N; S: V382L"
                                                                                  },
                                                                                  "mutations": {
                                                                                    "N": [
                                                                                      "T391I"
                                                                                    ],
                                                                                    "ORF1a": [
                                                                                      "N508D",
                                                                                      "S2083I",
                                                                                      "V2783F"
                                                                                    ],
                                                                                    "ORF1b": [
                                                                                      "S2430N"
                                                                                    ],
                                                                                    "S": [
                                                                                      "V382L"
                                                                                    ],
                                                                                    "nuc": [
                                                                                      "A1787G",
                                                                                      "C2455T",
                                                                                      "G6513T",
                                                                                      "C6997T",
                                                                                      "G8612T",
                                                                                      "C10252T",
                                                                                      "G16245A",
                                                                                      "G20756A",
                                                                                      "G22706T",
                                                                                      "C26313T",
                                                                                      "C27143T",
                                                                                      "C29144T",
                                                                                      "C29272T",
                                                                                      "C29445T"
                                                                                    ]
                                                                                  }
                                                                                },
                                                                                "children": [
                                                                                  {
                                                                                    "branch_attrs": {
                                                                                      "mutations": {}
                                                                                    },
                                                                                    "name": "Peru/LIM-UPCH-0362/2020",
                                                                                    "node_attrs": {

                                                                                      "author": {
                                                                                        "author": "Pablo Tsukayama et al",
                                                                                        "value": "Pablo Tsukayama et al"
                                                                                      },
                                                                                      "clade_membership": {
                                                                                        "value": "20D"
                                                                                      },
                                                                                      "country": {
                                                                                        "value": "Peru"
                                                                                      },
                                                                                      "div": 28,
                                                                                      "division": {
                                                                                        "value": "Lima"
                                                                                      },
                                                                                      "division_exposure": {
                                                                                        "value": "Lima"
                                                                                      },
                                                                                      "gisaid_epi_isl": {
                                                                                        "value": "EPI_ISL_812510"
                                                                                      },
                                                                                      "host": {
                                                                                        "value": "Human"
                                                                                      },
                                                                                      "custom_location": {
                                                                                        "confidence": {
                                                                                          "South America": 1.0
                                                                                        },
                                                                                        "entropy": -1.000088900581841e-12,
                                                                                        "value": "South America"
                                                                                      },
                                                                                      "num_date": {
                                                                                        "confidence": [
                                                                                          2020.9439890710382,
                                                                                          2020.9439890710382
                                                                                        ],
                                                                                        "value": 2020.9439890710382
                                                                                      },
                                                                                      "originating_lab": {
                                                                                        "value": "Laboratorio de Referencia Nacional de Virus Respiratorios, Instituto Nacional de Salud Peru"
                                                                                      },
                                                                                      "pangolin_lineage": {
                                                                                        "value": "C.14"
                                                                                      },
                                                                                      "recency": {
                                                                                        "value": "Older"
                                                                                      },
                                                                                      "region": {
                                                                                        "value": "South America"
                                                                                      },
                                                                                      "region_exposure": {
                                                                                        "value": "South America"
                                                                                      },

                                                                                      "subclade_membership": {
                                                                                        "value": "20D"
                                                                                      },
                                                                                      "submitting_lab": {
                                                                                        "value": "Laboratorio de Gen\u00f3mica Microbiana, Universidad Peruana Cayetano Heredia"
                                                                                      },
                                                                                      "url": "https://www.gisaid.org"
                                                                                    }
                                                                                  },
                                                                                  {
                                                                                    "branch_attrs": {
                                                                                      "mutations": {}
                                                                                    },
                                                                                    "name": "Peru/LIM-UPCH-0363/2020",
                                                                                    "node_attrs": {

                                                                                      "author": {
                                                                                        "author": "Pablo Tsukayama et al",
                                                                                        "value": "Pablo Tsukayama et al"
                                                                                      },
                                                                                      "clade_membership": {
                                                                                        "value": "20D"
                                                                                      },
                                                                                      "country": {
                                                                                        "value": "Peru"
                                                                                      },
                                                                                      "div": 28,
                                                                                      "division": {
                                                                                        "value": "Lima"
                                                                                      },
                                                                                      "division_exposure": {
                                                                                        "value": "Lima"
                                                                                      },
                                                                                      "gisaid_epi_isl": {
                                                                                        "value": "EPI_ISL_812511"
                                                                                      },
                                                                                      "host": {
                                                                                        "value": "Human"
                                                                                      },
                                                                                      "custom_location": {
                                                                                        "confidence": {
                                                                                          "South America": 1.0
                                                                                        },
                                                                                        "entropy": -1.000088900581841e-12,
                                                                                        "value": "South America"
                                                                                      },
                                                                                      "num_date": {
                                                                                        "confidence": [
                                                                                          2020.9439890710382,
                                                                                          2020.9439890710382
                                                                                        ],
                                                                                        "value": 2020.9439890710382
                                                                                      },
                                                                                      "originating_lab": {
                                                                                        "value": "Laboratorio de Referencia Nacional de Virus Respiratorios, Instituto Nacional de Salud Peru"
                                                                                      },
                                                                                      "pangolin_lineage": {
                                                                                        "value": "C.14"
                                                                                      },
                                                                                      "recency": {
                                                                                        "value": "Older"
                                                                                      },
                                                                                      "region": {
                                                                                        "value": "South America"
                                                                                      },
                                                                                      "region_exposure": {
                                                                                        "value": "South America"
                                                                                      },

                                                                                      "subclade_membership": {
                                                                                        "value": "20D"
                                                                                      },
                                                                                      "submitting_lab": {
                                                                                        "value": "Laboratorio de Gen\u00f3mica Microbiana, Universidad Peruana Cayetano Heredia"
                                                                                      },
                                                                                      "url": "https://www.gisaid.org"
                                                                                    }
                                                                                  }
                                                                                ],
                                                                                "name": "NODE_0003401",
                                                                                "node_attrs": {
                                                                                  "clade_membership": {
                                                                                    "value": "20D"
                                                                                  },
                                                                                  "div": 28,
                                                                                  "custom_location": {
                                                                                    "confidence": {
                                                                                      "Europe": 0.0012197235784937397,
                                                                                      "South America": 0.9981866996261165
                                                                                    },
                                                                                    "entropy": 0.015196457492975345,
                                                                                    "value": "South America"
                                                                                  },
                                                                                  "num_date": {
                                                                                    "confidence": [
                                                                                      2020.909496550074,
                                                                                      2020.9439890710382
                                                                                    ],
                                                                                    "value": 2020.9439890710382
                                                                                  },
                                                                                  "subclade_membership": {
                                                                                    "value": "20D"
                                                                                  }
                                                                                }
                                                                              },
                                                                              {
                                                                                "branch_attrs": {
                                                                                  "labels": {
                                                                                    "aa": "ORF1a: S1195N; ORF7a: S60I; S: A1070V"
                                                                                  },
                                                                                  "mutations": {
                                                                                    "ORF1a": [
                                                                                      "S1195N"
                                                                                    ],
                                                                                    "ORF7a": [
                                                                                      "S60I"
                                                                                    ],
                                                                                    "S": [
                                                                                      "A1070V"
                                                                                    ],
                                                                                    "nuc": [
                                                                                      "G3849A",
                                                                                      "C24370T",
                                                                                      "C24771T",
                                                                                      "G27572T",
                                                                                      "T29179G",
                                                                                      "G29825T"
                                                                                    ]
                                                                                  }
                                                                                },
                                                                                "children": [
                                                                                  {
                                                                                    "branch_attrs": {
                                                                                      "mutations": {}
                                                                                    },
                                                                                    "name": "Peru/LIM-UPCH-0300/2020",
                                                                                    "node_attrs": {

                                                                                      "author": {
                                                                                        "author": "Pablo Tsukayama et al",
                                                                                        "value": "Pablo Tsukayama et al"
                                                                                      },
                                                                                      "clade_membership": {
                                                                                        "value": "20D"
                                                                                      },
                                                                                      "country": {
                                                                                        "value": "Peru"
                                                                                      },
                                                                                      "div": 20,
                                                                                      "division": {
                                                                                        "value": "Lima"
                                                                                      },
                                                                                      "division_exposure": {
                                                                                        "value": "Lima"
                                                                                      },
                                                                                      "gisaid_epi_isl": {
                                                                                        "value": "EPI_ISL_812461"
                                                                                      },
                                                                                      "host": {
                                                                                        "value": "Human"
                                                                                      },
                                                                                      "custom_location": {
                                                                                        "confidence": {
                                                                                          "South America": 1.0
                                                                                        },
                                                                                        "entropy": -1.000088900581841e-12,
                                                                                        "value": "South America"
                                                                                      },
                                                                                      "num_date": {
                                                                                        "confidence": [
                                                                                          2020.9439890710382,
                                                                                          2020.9439890710382
                                                                                        ],
                                                                                        "value": 2020.9439890710382
                                                                                      },
                                                                                      "originating_lab": {
                                                                                        "value": "Laboratorio de Referencia Nacional de Virus Respiratorios, Instituto Nacional de Salud Peru"
                                                                                      },
                                                                                      "pangolin_lineage": {
                                                                                        "value": "B.1.1.1"
                                                                                      },
                                                                                      "recency": {
                                                                                        "value": "Older"
                                                                                      },
                                                                                      "region": {
                                                                                        "value": "South America"
                                                                                      },
                                                                                      "region_exposure": {
                                                                                        "value": "South America"
                                                                                      },

                                                                                      "subclade_membership": {
                                                                                        "value": "20D"
                                                                                      },
                                                                                      "submitting_lab": {
                                                                                        "value": "Laboratorio de Gen\u00f3mica Microbiana, Universidad Peruana Cayetano Heredia"
                                                                                      },
                                                                                      "url": "https://www.gisaid.org"
                                                                                    }
                                                                                  },
                                                                                  {
                                                                                    "branch_attrs": {
                                                                                      "labels": {
                                                                                        "aa": "ORF1a: R3353K"
                                                                                      },
                                                                                      "mutations": {
                                                                                        "ORF1a": [
                                                                                          "R3353K"
                                                                                        ],
                                                                                        "nuc": [
                                                                                          "G10323A"
                                                                                        ]
                                                                                      }
                                                                                    },
                                                                                    "children": [
                                                                                      {
                                                                                        "branch_attrs": {
                                                                                          "mutations": {}
                                                                                        },
                                                                                        "name": "Peru/LIM-UPCH-0287/2020",
                                                                                        "node_attrs": {

                                                                                          "author": {
                                                                                            "author": "Pablo Tsukayama et al",
                                                                                            "value": "Pablo Tsukayama et al"
                                                                                          },
                                                                                          "clade_membership": {
                                                                                            "value": "20D"
                                                                                          },
                                                                                          "country": {
                                                                                            "value": "Peru"
                                                                                          },
                                                                                          "div": 21,
                                                                                          "division": {
                                                                                            "value": "Lima"
                                                                                          },
                                                                                          "division_exposure": {
                                                                                            "value": "Lima"
                                                                                          },
                                                                                          "gisaid_epi_isl": {
                                                                                            "value": "EPI_ISL_812449"
                                                                                          },
                                                                                          "host": {
                                                                                            "value": "Human"
                                                                                          },
                                                                                          "custom_location": {
                                                                                            "confidence": {
                                                                                              "South America": 1.0
                                                                                            },
                                                                                            "entropy": -1.000088900581841e-12,
                                                                                            "value": "South America"
                                                                                          },
                                                                                          "num_date": {
                                                                                            "confidence": [
                                                                                              2020.9467213114754,
                                                                                              2020.9467213114754
                                                                                            ],
                                                                                            "value": 2020.9467213114754
                                                                                          },
                                                                                          "originating_lab": {
                                                                                            "value": "Laboratorio de Referencia Nacional de Virus Respiratorios, Instituto Nacional de Salud Peru"
                                                                                          },
                                                                                          "pangolin_lineage": {
                                                                                            "value": "B.1.1.1"
                                                                                          },
                                                                                          "recency": {
                                                                                            "value": "Older"
                                                                                          },
                                                                                          "region": {
                                                                                            "value": "South America"
                                                                                          },
                                                                                          "region_exposure": {
                                                                                            "value": "South America"
                                                                                          },

                                                                                          "subclade_membership": {
                                                                                            "value": "20D"
                                                                                          },
                                                                                          "submitting_lab": {
                                                                                            "value": "Laboratorio de Gen\u00f3mica Microbiana, Universidad Peruana Cayetano Heredia"
                                                                                          },
                                                                                          "url": "https://www.gisaid.org"
                                                                                        }
                                                                                      },
                                                                                      {
                                                                                        "branch_attrs": {
                                                                                          "mutations": {
                                                                                            "nuc": [
                                                                                              "T191G"
                                                                                            ]
                                                                                          }
                                                                                        },
                                                                                        "name": "Peru/LIM-UPCH-0290/2020",
                                                                                        "node_attrs": {

                                                                                          "author": {
                                                                                            "author": "Pablo Tsukayama et al",
                                                                                            "value": "Pablo Tsukayama et al"
                                                                                          },
                                                                                          "clade_membership": {
                                                                                            "value": "20D"
                                                                                          },
                                                                                          "country": {
                                                                                            "value": "Peru"
                                                                                          },
                                                                                          "div": 22,
                                                                                          "division": {
                                                                                            "value": "Lima"
                                                                                          },
                                                                                          "division_exposure": {
                                                                                            "value": "Lima"
                                                                                          },
                                                                                          "gisaid_epi_isl": {
                                                                                            "value": "EPI_ISL_812451"
                                                                                          },
                                                                                          "host": {
                                                                                            "value": "Human"
                                                                                          },
                                                                                          "custom_location": {
                                                                                            "confidence": {
                                                                                              "South America": 1.0
                                                                                            },
                                                                                            "entropy": -1.000088900581841e-12,
                                                                                            "value": "South America"
                                                                                          },
                                                                                          "num_date": {
                                                                                            "confidence": [
                                                                                              2020.9467213114754,
                                                                                              2020.9467213114754
                                                                                            ],
                                                                                            "value": 2020.9467213114754
                                                                                          },
                                                                                          "originating_lab": {
                                                                                            "value": "Laboratorio de Referencia Nacional de Virus Respiratorios, Instituto Nacional de Salud Peru"
                                                                                          },
                                                                                          "pangolin_lineage": {
                                                                                            "value": "B.1.1.1"
                                                                                          },
                                                                                          "recency": {
                                                                                            "value": "Older"
                                                                                          },
                                                                                          "region": {
                                                                                            "value": "South America"
                                                                                          },
                                                                                          "region_exposure": {
                                                                                            "value": "South America"
                                                                                          },

                                                                                          "subclade_membership": {
                                                                                            "value": "20D"
                                                                                          },
                                                                                          "submitting_lab": {
                                                                                            "value": "Laboratorio de Gen\u00f3mica Microbiana, Universidad Peruana Cayetano Heredia"
                                                                                          },
                                                                                          "url": "https://www.gisaid.org"
                                                                                        }
                                                                                      }
                                                                                    ],
                                                                                    "name": "NODE_0003403",
                                                                                    "node_attrs": {
                                                                                      "clade_membership": {
                                                                                        "value": "20D"
                                                                                      },
                                                                                      "div": 21,
                                                                                      "custom_location": {
                                                                                        "confidence": {
                                                                                          "Europe": 0.0012051647377102786,
                                                                                          "South America": 0.9982057275169832
                                                                                        },
                                                                                        "entropy": 0.01505983051902484,
                                                                                        "value": "South America"
                                                                                      },
                                                                                      "num_date": {
                                                                                        "confidence": [
                                                                                          2020.8921196706053,
                                                                                          2020.9467213114754
                                                                                        ],
                                                                                        "value": 2020.9357501375266
                                                                                      },
                                                                                      "subclade_membership": {
                                                                                        "value": "20D"
                                                                                      }
                                                                                    }
                                                                                  }
                                                                                ],
                                                                                "name": "NODE_0003402",
                                                                                "node_attrs": {
                                                                                  "clade_membership": {
                                                                                    "value": "20D"
                                                                                  },
                                                                                  "div": 20,
                                                                                  "custom_location": {
                                                                                    "confidence": {
                                                                                      "Europe": 0.0013346318683140103,
                                                                                      "South America": 0.998029167399167
                                                                                    },
                                                                                    "entropy": 0.016331697129092427,
                                                                                    "value": "South America"
                                                                                  },
                                                                                  "num_date": {
                                                                                    "confidence": [
                                                                                      2020.8197991093973,
                                                                                      2020.9439890710382
                                                                                    ],
                                                                                    "value": 2020.896793461147
                                                                                  },
                                                                                  "subclade_membership": {
                                                                                    "value": "20D"
                                                                                  }
                                                                                }
                                                                              }
                                                                            ],
                                                                            "name": "NODE_0003400",
                                                                            "node_attrs": {
                                                                              "clade_membership": {
                                                                                "value": "20D"
                                                                              },
                                                                              "div": 14,
                                                                              "custom_location": {
                                                                                "confidence": {
                                                                                  "Europe": 0.0015045948040583678,
                                                                                  "South America": 0.9977969865855252
                                                                                },
                                                                                "entropy": 0.017981752433788897,
                                                                                "value": "South America"
                                                                              },
                                                                              "num_date": {
                                                                                "confidence": [
                                                                                  2020.2168058617242,
                                                                                  2020.6672016881512
                                                                                ],
                                                                                "value": 2020.4726942116533
                                                                              },
                                                                              "subclade_membership": {
                                                                                "value": "20D"
                                                                              }
                                                                            }
                                                                          },
                                                                          {
                                                                            "branch_attrs": {
                                                                              "mutations": {}
                                                                            },
                                                                            "children": [
                                                                              {
                                                                                "branch_attrs": {
                                                                                  "labels": {
                                                                                    "aa": "ORF1a: N1898S"
                                                                                  },
                                                                                  "mutations": {
                                                                                    "ORF1a": [
                                                                                      "N1898S"
                                                                                    ],
                                                                                    "nuc": [
                                                                                      "G1306A",
                                                                                      "A5958G",
                                                                                      "C13247T"
                                                                                    ]
                                                                                  }
                                                                                },
                                                                                "name": "Peru/ANC-INS-083/2020",
                                                                                "node_attrs": {

                                                                                  "author": {
                                                                                    "author": "Eduardo Juscamayta Lopez et al",
                                                                                    "value": "Eduardo Juscamayta Lopez et al"
                                                                                  },
                                                                                  "clade_membership": {
                                                                                    "value": "20D"
                                                                                  },
                                                                                  "country": {
                                                                                    "value": "Peru"
                                                                                  },
                                                                                  "div": 16,
                                                                                  "division": {
                                                                                    "value": "Ancash"
                                                                                  },
                                                                                  "division_exposure": {
                                                                                    "value": "Ancash"
                                                                                  },
                                                                                  "gisaid_epi_isl": {
                                                                                    "value": "EPI_ISL_536482"
                                                                                  },
                                                                                  "host": {
                                                                                    "value": "Human"
                                                                                  },
                                                                                  "custom_location": {
                                                                                    "confidence": {
                                                                                      "South America": 1.0
                                                                                    },
                                                                                    "entropy": -1.000088900581841e-12,
                                                                                    "value": "South America"
                                                                                  },
                                                                                  "num_date": {
                                                                                    "confidence": [
                                                                                      2020.4959016393443,
                                                                                      2020.4959016393443
                                                                                    ],
                                                                                    "value": 2020.4959016393443
                                                                                  },
                                                                                  "originating_lab": {
                                                                                    "value": "Instituto Nacional de Salud"
                                                                                  },
                                                                                  "pangolin_lineage": {
                                                                                    "value": "C.14"
                                                                                  },
                                                                                  "recency": {
```
