## Supplementary Data 2 for "Emergence of the novel SARS-CoV-2 lineage P.4.1 and massive spread of P.2 in South Brazil": ncov_CVL_RS_South_America_14Abr2021.json (part 30 of 64)

```
                                                                                    "value": "Older"
                                                                                  },
                                                                                  "region": {
                                                                                    "value": "South America"
                                                                                  },
                                                                                  "region_exposure": {
                                                                                    "value": "South America"
                                                                                  },

                                                                                  "subclade_membership": {
                                                                                    "value": "20D"
                                                                                  },
                                                                                  "submitting_lab": {
                                                                                    "value": "Laboratorio de Infecciones Respiratorias Agudas"
                                                                                  },
                                                                                  "url": "https://www.gisaid.org"
                                                                                }
                                                                              },
                                                                              {
                                                                                "branch_attrs": {
                                                                                  "mutations": {}
                                                                                },
                                                                                "children": [
                                                                                  {
                                                                                    "branch_attrs": {
                                                                                      "labels": {
                                                                                        "aa": "ORF1a: N557D, T1000I, T2016I, A2344V; ORF8: A65S; S: G232V"
                                                                                      },
                                                                                      "mutations": {
                                                                                        "ORF1a": [
                                                                                          "N557D",
                                                                                          "T1000I",
                                                                                          "T2016I",
                                                                                          "A2344V"
                                                                                        ],
                                                                                        "ORF8": [
                                                                                          "A65S"
                                                                                        ],
                                                                                        "S": [
                                                                                          "G232V"
                                                                                        ],
                                                                                        "nuc": [
                                                                                          "A1934G",
                                                                                          "C2470T",
                                                                                          "C3264T",
                                                                                          "C6312T",
                                                                                          "C7296T",
                                                                                          "C9487T",
                                                                                          "T14655G",
                                                                                          "G22257T",
                                                                                          "G28086T",
                                                                                          "C29272T"
                                                                                        ]
                                                                                      }
                                                                                    },
                                                                                    "name": "Peru/LIM-UPCH-0292/2020",
                                                                                    "node_attrs": {

                                                                                      "author": {
                                                                                        "author": "Pablo Tsukayama et al",
                                                                                        "value": "Pablo Tsukayama et al"
                                                                                      },
                                                                                      "clade_membership": {
                                                                                        "value": "20D"
                                                                                      },
                                                                                      "country": {
                                                                                        "value": "Peru"
                                                                                      },
                                                                                      "div": 23,
                                                                                      "division": {
                                                                                        "value": "Lima"
                                                                                      },
                                                                                      "division_exposure": {
                                                                                        "value": "Lima"
                                                                                      },
                                                                                      "gisaid_epi_isl": {
                                                                                        "value": "EPI_ISL_812453"
                                                                                      },
                                                                                      "host": {
                                                                                        "value": "Human"
                                                                                      },
                                                                                      "custom_location": {
                                                                                        "confidence": {
                                                                                          "South America": 1.0
                                                                                        },
                                                                                        "entropy": -1.000088900581841e-12,
                                                                                        "value": "South America"
                                                                                      },
                                                                                      "num_date": {
                                                                                        "confidence": [
                                                                                          2020.9439890710382,
                                                                                          2020.9439890710382
                                                                                        ],
                                                                                        "value": 2020.9439890710382
                                                                                      },
                                                                                      "originating_lab": {
                                                                                        "value": "Laboratorio de Referencia Nacional de Virus Respiratorios, Instituto Nacional de Salud Peru"
                                                                                      },
                                                                                      "pangolin_lineage": {
                                                                                        "value": "C.14"
                                                                                      },
                                                                                      "recency": {
                                                                                        "value": "Older"
                                                                                      },
                                                                                      "region": {
                                                                                        "value": "South America"
                                                                                      },
                                                                                      "region_exposure": {
                                                                                        "value": "South America"
                                                                                      },

                                                                                      "subclade_membership": {
                                                                                        "value": "20D"
                                                                                      },
                                                                                      "submitting_lab": {
                                                                                        "value": "Laboratorio de Gen\u00f3mica Microbiana, Universidad Peruana Cayetano Heredia"
                                                                                      },
                                                                                      "url": "https://www.gisaid.org"
                                                                                    }
                                                                                  },
                                                                                  {
                                                                                    "branch_attrs": {
                                                                                      "mutations": {}
                                                                                    },
                                                                                    "children": [
                                                                                      {
                                                                                        "branch_attrs": {
                                                                                          "labels": {
                                                                                            "aa": "ORF1a: P3371L; ORF1b: I1818V; ORF3a: H182R"
                                                                                          },
                                                                                          "mutations": {
                                                                                            "ORF1a": [
                                                                                              "P3371L"
                                                                                            ],
                                                                                            "ORF1b": [
                                                                                              "I1818V"
                                                                                            ],
                                                                                            "ORF3a": [
                                                                                              "H182R"
                                                                                            ],
                                                                                            "nuc": [
                                                                                              "C10377T",
                                                                                              "C16779T",
                                                                                              "A18919G",
                                                                                              "T23047C",
                                                                                              "A25937G",
                                                                                              "C26768T",
                                                                                              "T28082C"
                                                                                            ]
                                                                                          }
                                                                                        },
                                                                                        "name": "Peru/LIM-UPCH-0349/2020",
                                                                                        "node_attrs": {

                                                                                          "author": {
                                                                                            "author": "Pablo Tsukayama et al",
                                                                                            "value": "Pablo Tsukayama et al"
                                                                                          },
                                                                                          "clade_membership": {
                                                                                            "value": "20D"
                                                                                          },
                                                                                          "country": {
                                                                                            "value": "Peru"
                                                                                          },
                                                                                          "div": 20,
                                                                                          "division": {
                                                                                            "value": "Lima"
                                                                                          },
                                                                                          "division_exposure": {
                                                                                            "value": "Lima"
                                                                                          },
                                                                                          "gisaid_epi_isl": {
                                                                                            "value": "EPI_ISL_812503"
                                                                                          },
                                                                                          "host": {
                                                                                            "value": "Human"
                                                                                          },
                                                                                          "custom_location": {
                                                                                            "confidence": {
                                                                                              "South America": 1.0
                                                                                            },
                                                                                            "entropy": -1.000088900581841e-12,
                                                                                            "value": "South America"
                                                                                          },
                                                                                          "num_date": {
                                                                                            "confidence": [
                                                                                              2020.9439890710382,
                                                                                              2020.9439890710382
                                                                                            ],
                                                                                            "value": 2020.9439890710382
                                                                                          },
                                                                                          "originating_lab": {
                                                                                            "value": "Laboratorio de Referencia Nacional de Virus Respiratorios, Instituto Nacional de Salud Peru"
                                                                                          },
                                                                                          "pangolin_lineage": {
                                                                                            "value": "C.14"
                                                                                          },
                                                                                          "recency": {
                                                                                            "value": "Older"
                                                                                          },
                                                                                          "region": {
                                                                                            "value": "South America"
                                                                                          },
                                                                                          "region_exposure": {
                                                                                            "value": "South America"
                                                                                          },

                                                                                          "subclade_membership": {
                                                                                            "value": "20D"
                                                                                          },
                                                                                          "submitting_lab": {
                                                                                            "value": "Laboratorio de Gen\u00f3mica Microbiana, Universidad Peruana Cayetano Heredia"
                                                                                          },
                                                                                          "url": "https://www.gisaid.org"
                                                                                        }
                                                                                      },
                                                                                      {
                                                                                        "branch_attrs": {
                                                                                          "mutations": {
                                                                                            "nuc": [
                                                                                              "C4543T",
                                                                                              "C11518T",
                                                                                              "C16323T",
                                                                                              "A17148T",
                                                                                              "C23533T",
                                                                                              "C26750T"
                                                                                            ]
                                                                                          }
                                                                                        },
                                                                                        "children": [
                                                                                          {
                                                                                            "branch_attrs": {
                                                                                              "labels": {
                                                                                                "aa": "ORF7a: A8T"
                                                                                              },
                                                                                              "mutations": {
                                                                                                "ORF7a": [
                                                                                                  "A8T"
                                                                                                ],
                                                                                                "nuc": [
                                                                                                  "T26732C",
                                                                                                  "G27415A"
                                                                                                ]
                                                                                              }
                                                                                            },
                                                                                            "children": [
                                                                                              {
                                                                                                "branch_attrs": {
                                                                                                  "labels": {
                                                                                                    "aa": "ORF1b: D51N"
                                                                                                  },
                                                                                                  "mutations": {
                                                                                                    "ORF1b": [
                                                                                                      "D51N"
                                                                                                    ],
                                                                                                    "nuc": [
                                                                                                      "G13618A",
                                                                                                      "G29751T"
                                                                                                    ]
                                                                                                  }
                                                                                                },
                                                                                                "name": "Peru/LIM-UPCH-0288/2020",
                                                                                                "node_attrs": {

                                                                                                  "author": {
                                                                                                    "author": "Pablo Tsukayama et al",
                                                                                                    "value": "Pablo Tsukayama et al"
                                                                                                  },
                                                                                                  "clade_membership": {
                                                                                                    "value": "20D"
                                                                                                  },
                                                                                                  "country": {
                                                                                                    "value": "Peru"
                                                                                                  },
                                                                                                  "div": 23,
                                                                                                  "division": {
                                                                                                    "value": "Lima"
                                                                                                  },
                                                                                                  "division_exposure": {
                                                                                                    "value": "Lima"
                                                                                                  },
                                                                                                  "gisaid_epi_isl": {
                                                                                                    "value": "EPI_ISL_812450"
                                                                                                  },
                                                                                                  "host": {
                                                                                                    "value": "Human"
                                                                                                  },
                                                                                                  "custom_location": {
                                                                                                    "confidence": {
                                                                                                      "South America": 1.0
                                                                                                    },
                                                                                                    "entropy": -1.000088900581841e-12,
                                                                                                    "value": "South America"
                                                                                                  },
                                                                                                  "num_date": {
                                                                                                    "confidence": [
                                                                                                      2020.9467213114754,
                                                                                                      2020.9467213114754
                                                                                                    ],
                                                                                                    "value": 2020.9467213114754
                                                                                                  },
                                                                                                  "originating_lab": {
                                                                                                    "value": "Laboratorio de Referencia Nacional de Virus Respiratorios, Instituto Nacional de Salud Peru"
                                                                                                  },
                                                                                                  "pangolin_lineage": {
                                                                                                    "value": "C.14"
                                                                                                  },
                                                                                                  "recency": {
                                                                                                    "value": "Older"
                                                                                                  },
                                                                                                  "region": {
                                                                                                    "value": "South America"
                                                                                                  },
                                                                                                  "region_exposure": {
                                                                                                    "value": "South America"
                                                                                                  },

                                                                                                  "subclade_membership": {
                                                                                                    "value": "20D"
                                                                                                  },
                                                                                                  "submitting_lab": {
                                                                                                    "value": "Laboratorio de Gen\u00f3mica Microbiana, Universidad Peruana Cayetano Heredia"
                                                                                                  },
                                                                                                  "url": "https://www.gisaid.org"
                                                                                                }
                                                                                              },
                                                                                              {
                                                                                                "branch_attrs": {
                                                                                                  "mutations": {}
                                                                                                },
                                                                                                "name": "Peru/LIM-UPCH-0305/2020",
                                                                                                "node_attrs": {

                                                                                                  "author": {
                                                                                                    "author": "Pablo Tsukayama et al",
                                                                                                    "value": "Pablo Tsukayama et al"
                                                                                                  },
                                                                                                  "clade_membership": {
                                                                                                    "value": "20D"
                                                                                                  },
                                                                                                  "country": {
                                                                                                    "value": "Peru"
                                                                                                  },
                                                                                                  "div": 21,
                                                                                                  "division": {
                                                                                                    "value": "Lima"
                                                                                                  },
                                                                                                  "division_exposure": {
                                                                                                    "value": "Lima"
                                                                                                  },
                                                                                                  "gisaid_epi_isl": {
                                                                                                    "value": "EPI_ISL_812466"
                                                                                                  },
                                                                                                  "host": {
                                                                                                    "value": "Human"
                                                                                                  },
                                                                                                  "custom_location": {
                                                                                                    "confidence": {
                                                                                                      "South America": 1.0
                                                                                                    },
                                                                                                    "entropy": -1.000088900581841e-12,
                                                                                                    "value": "South America"
                                                                                                  },
                                                                                                  "num_date": {
                                                                                                    "confidence": [
                                                                                                      2020.941256830601,
                                                                                                      2020.941256830601
                                                                                                    ],
                                                                                                    "value": 2020.941256830601
                                                                                                  },
                                                                                                  "originating_lab": {
                                                                                                    "value": "Laboratorio de Referencia Nacional de Virus Respiratorios, Instituto Nacional de Salud Peru"
                                                                                                  },
                                                                                                  "pangolin_lineage": {
                                                                                                    "value": "C.14"
                                                                                                  },
                                                                                                  "recency": {
                                                                                                    "value": "Older"
                                                                                                  },
                                                                                                  "region": {
                                                                                                    "value": "South America"
                                                                                                  },
                                                                                                  "region_exposure": {
                                                                                                    "value": "South America"
                                                                                                  },

                                                                                                  "subclade_membership": {
                                                                                                    "value": "20D"
                                                                                                  },
                                                                                                  "submitting_lab": {
                                                                                                    "value": "Laboratorio de Gen\u00f3mica Microbiana, Universidad Peruana Cayetano Heredia"
                                                                                                  },
                                                                                                  "url": "https://www.gisaid.org"
                                                                                                }
                                                                                              }
                                                                                            ],
                                                                                            "name": "NODE_0003392",
                                                                                            "node_attrs": {
                                                                                              "clade_membership": {
                                                                                                "value": "20D"
                                                                                              },
                                                                                              "div": 21,
                                                                                              "custom_location": {
                                                                                                "confidence": {
                                                                                                  "Europe": 0.0012144981538379854,
                                                                                                  "South America": 0.9981934582410273
                                                                                                },
                                                                                                "entropy": 0.015148016428589636,
                                                                                                "value": "South America"
                                                                                              },
                                                                                              "num_date": {
                                                                                                "confidence": [
                                                                                                  2020.7699518657334,
                                                                                                  2020.941256830601
                                                                                                ],
                                                                                                "value": 2020.8971132671857
                                                                                              },
                                                                                              "subclade_membership": {
                                                                                                "value": "20D"
                                                                                              }
                                                                                            }
                                                                                          },
                                                                                          {
                                                                                            "branch_attrs": {
                                                                                              "labels": {
                                                                                                "aa": "M: S4F; ORF3a: L140F; ORF7b: Q35R; ORF8: R52T"
                                                                                              },
                                                                                              "mutations": {
                                                                                                "M": [
                                                                                                  "S4F"
                                                                                                ],
                                                                                                "ORF3a": [
                                                                                                  "L140F"
                                                                                                ],
                                                                                                "ORF7b": [
                                                                                                  "Q35R"
                                                                                                ],
                                                                                                "ORF8": [
                                                                                                  "R52T"
                                                                                                ],
                                                                                                "nuc": [
                                                                                                  "C25810T",
                                                                                                  "C26533T",
                                                                                                  "A27859G",
                                                                                                  "G28048C",
                                                                                                  "C29296T"
                                                                                                ]
                                                                                              }
                                                                                            },
                                                                                            "children": [
                                                                                              {
                                                                                                "branch_attrs": {
                                                                                                  "mutations": {}
                                                                                                },
                                                                                                "name": "Peru/LIM-UPCH-0347/2020",
                                                                                                "node_attrs": {

                                                                                                  "author": {
                                                                                                    "author": "Pablo Tsukayama et al",
                                                                                                    "value": "Pablo Tsukayama et al"
                                                                                                  },
                                                                                                  "clade_membership": {
                                                                                                    "value": "20D"
                                                                                                  },
                                                                                                  "country": {
                                                                                                    "value": "Peru"
                                                                                                  },
                                                                                                  "div": 24,
                                                                                                  "division": {
                                                                                                    "value": "Lima"
                                                                                                  },
                                                                                                  "division_exposure": {
                                                                                                    "value": "Lima"
                                                                                                  },
                                                                                                  "gisaid_epi_isl": {
                                                                                                    "value": "EPI_ISL_812502"
                                                                                                  },
                                                                                                  "host": {
                                                                                                    "value": "Human"
                                                                                                  },
                                                                                                  "custom_location": {
                                                                                                    "confidence": {
                                                                                                      "South America": 1.0
                                                                                                    },
                                                                                                    "entropy": -1.000088900581841e-12,
                                                                                                    "value": "South America"
                                                                                                  },
                                                                                                  "num_date": {
                                                                                                    "confidence": [
                                                                                                      2020.9439890710382,
                                                                                                      2020.9439890710382
                                                                                                    ],
                                                                                                    "value": 2020.9439890710382
                                                                                                  },
                                                                                                  "originating_lab": {
                                                                                                    "value": "Laboratorio de Referencia Nacional de Virus Respiratorios, Instituto Nacional de Salud Peru"
                                                                                                  },
                                                                                                  "pangolin_lineage": {
                                                                                                    "value": "C.14"
                                                                                                  },
                                                                                                  "recency": {
                                                                                                    "value": "Older"
                                                                                                  },
                                                                                                  "region": {
                                                                                                    "value": "South America"
                                                                                                  },
                                                                                                  "region_exposure": {
                                                                                                    "value": "South America"
                                                                                                  },

                                                                                                  "subclade_membership": {
                                                                                                    "value": "20D"
                                                                                                  },
                                                                                                  "submitting_lab": {
                                                                                                    "value": "Laboratorio de Gen\u00f3mica Microbiana, Universidad Peruana Cayetano Heredia"
                                                                                                  },
                                                                                                  "url": "https://www.gisaid.org"
                                                                                                }
                                                                                              },
                                                                                              {
                                                                                                "branch_attrs": {
                                                                                                  "mutations": {}
                                                                                                },
                                                                                                "name": "Peru/LIM-UPCH-0356/2020",
                                                                                                "node_attrs": {

                                                                                                  "author": {
                                                                                                    "author": "Pablo Tsukayama et al",
                                                                                                    "value": "Pablo Tsukayama et al"
                                                                                                  },
                                                                                                  "clade_membership": {
                                                                                                    "value": "20D"
                                                                                                  },
                                                                                                  "country": {
                                                                                                    "value": "Peru"
                                                                                                  },
                                                                                                  "div": 24,
                                                                                                  "division": {
                                                                                                    "value": "Lima"
                                                                                                  },
                                                                                                  "division_exposure": {
                                                                                                    "value": "Lima"
                                                                                                  },
                                                                                                  "gisaid_epi_isl": {
                                                                                                    "value": "EPI_ISL_812508"
                                                                                                  },
                                                                                                  "host": {
                                                                                                    "value": "Human"
                                                                                                  },
                                                                                                  "custom_location": {
                                                                                                    "confidence": {
                                                                                                      "South America": 1.0
                                                                                                    },
                                                                                                    "entropy": -1.000088900581841e-12,
                                                                                                    "value": "South America"
                                                                                                  },
                                                                                                  "num_date": {
                                                                                                    "confidence": [
                                                                                                      2020.9439890710382,
                                                                                                      2020.9439890710382
                                                                                                    ],
                                                                                                    "value": 2020.9439890710382
                                                                                                  },
                                                                                                  "originating_lab": {
                                                                                                    "value": "Laboratorio de Referencia Nacional de Virus Respiratorios, Instituto Nacional de Salud Peru"
                                                                                                  },
                                                                                                  "pangolin_lineage": {
                                                                                                    "value": "C.14"
                                                                                                  },
                                                                                                  "recency": {
                                                                                                    "value": "Older"
                                                                                                  },
                                                                                                  "region": {
                                                                                                    "value": "South America"
                                                                                                  },
                                                                                                  "region_exposure": {
                                                                                                    "value": "South America"
                                                                                                  },

                                                                                                  "subclade_membership": {
                                                                                                    "value": "20D"
                                                                                                  },
                                                                                                  "submitting_lab": {
                                                                                                    "value": "Laboratorio de Gen\u00f3mica Microbiana, Universidad Peruana Cayetano Heredia"
                                                                                                  },
                                                                                                  "url": "https://www.gisaid.org"
                                                                                                }
                                                                                              }
                                                                                            ],
                                                                                            "name": "NODE_0003393",
                                                                                            "node_attrs": {
                                                                                              "clade_membership": {
                                                                                                "value": "20D"
                                                                                              },
                                                                                              "div": 24,
                                                                                              "custom_location": {
                                                                                                "confidence": {
                                                                                                  "Europe": 0.0012144981538379854,
                                                                                                  "South America": 0.9981934582410273
                                                                                                },
                                                                                                "entropy": 0.015148016428589636,
                                                                                                "value": "South America"
                                                                                              },
                                                                                              "num_date": {
                                                                                                "confidence": [
                                                                                                  2020.9133823283967,
                                                                                                  2020.9439890710382
                                                                                                ],
                                                                                                "value": 2020.9439890710382
                                                                                              },
                                                                                              "subclade_membership": {
                                                                                                "value": "20D"
                                                                                              }
                                                                                            }
                                                                                          }
                                                                                        ],
                                                                                        "name": "NODE_0003391",
                                                                                        "node_attrs": {
                                                                                          "clade_membership": {
                                                                                            "value": "20D"
                                                                                          },
                                                                                          "div": 19,
                                                                                          "custom_location": {
                                                                                            "confidence": {
                                                                                              "Europe": 0.0014437358436817907,
                                                                                              "South America": 0.9978792742646958
                                                                                            },
                                                                                            "entropy": 0.01740037369587628,
                                                                                            "value": "South America"
                                                                                          },
                                                                                          "num_date": {
                                                                                            "confidence": [
                                                                                              2020.4694032910734,
                                                                                              2020.8734592765318
                                                                                            ],
                                                                                            "value": 2020.7915605034973
                                                                                          },
                                                                                          "subclade_membership": {
                                                                                            "value": "20D"
                                                                                          }
                                                                                        }
                                                                                      }
                                                                                    ],
                                                                                    "name": "NODE_0002112",
                                                                                    "node_attrs": {
                                                                                      "clade_membership": {
                                                                                        "value": "20D"
                                                                                      },
                                                                                      "div": 13,
                                                                                      "custom_location": {
                                                                                        "confidence": {
                                                                                          "Europe": 0.0013411752005241264,
                                                                                          "South America": 0.9980205795110282
                                                                                        },
                                                                                        "entropy": 0.016392501709238855,
                                                                                        "value": "South America"
                                                                                      },
                                                                                      "num_date": {
                                                                                        "confidence": [
                                                                                          2020.0864592276532,
                                                                                          2020.6841066821337
                                                                                        ],
                                                                                        "value": 2020.563269977849
                                                                                      },
                                                                                      "subclade_membership": {
                                                                                        "value": "20D"
                                                                                      }
                                                                                    }
                                                                                  }
                                                                                ],
                                                                                "name": "NODE_0002109",
                                                                                "node_attrs": {
                                                                                  "clade_membership": {
                                                                                    "value": "20D"
                                                                                  },
                                                                                  "div": 13,
                                                                                  "custom_location": {
                                                                                    "confidence": {
                                                                                      "Europe": 0.0013354968076905555,
                                                                                      "South America": 0.9980280631460167
                                                                                    },
                                                                                    "entropy": 0.016339471867798813,
                                                                                    "value": "South America"
                                                                                  },
                                                                                  "num_date": {
                                                                                    "confidence": [
                                                                                      2020.0949205779925,
                                                                                      2020.6931333746677
                                                                                    ],
                                                                                    "value": 2020.473096483047
                                                                                  },
                                                                                  "subclade_membership": {
                                                                                    "value": "20D"
                                                                                  }
                                                                                }
                                                                              }
                                                                            ],
                                                                            "name": "NODE_0002105",
                                                                            "node_attrs": {
                                                                              "clade_membership": {
                                                                                "value": "20D"
                                                                              },
                                                                              "div": 13,
                                                                              "custom_location": {
                                                                                "confidence": {
                                                                                  "Europe": 0.0013766197983802182,
                                                                                  "South America": 0.9979713915314711
                                                                                },
                                                                                "entropy": 0.016746399940222378,
                                                                                "value": "South America"
                                                                              },
                                                                              "num_date": {
                                                                                "confidence": [
                                                                                  2020.1295624379834,
                                                                                  2020.4959016393443
                                                                                ],
                                                                                "value": 2020.4373718073577
                                                                              },
                                                                              "subclade_membership": {
                                                                                "value": "20D"
                                                                              }
                                                                            }
                                                                          }
                                                                        ],
                                                                        "name": "NODE_0002100",
                                                                        "node_attrs": {
                                                                          "clade_membership": {
                                                                            "value": "20D"
                                                                          },
                                                                          "div": 13,
                                                                          "custom_location": {
                                                                            "confidence": {
                                                                              "Europe": 0.001809502234115922,
                                                                              "South America": 0.9973084453890887
                                                                            },
                                                                            "entropy": 0.021487581499656266,
                                                                            "value": "South America"
                                                                          },
                                                                          "num_date": {
                                                                            "confidence": [
                                                                              2020.128273633698,
                                                                              2020.494175559821
                                                                            ],
                                                                            "value": 2020.3937118126207
                                                                          },
                                                                          "subclade_membership": {
                                                                            "value": "20D"
                                                                          }
                                                                        }
                                                                      }
                                                                    ],
                                                                    "name": "NODE_0002094",
                                                                    "node_attrs": {
                                                                      "clade_membership": {
                                                                        "value": "20D"
                                                                      },
                                                                      "div": 13,
                                                                      "custom_location": {
                                                                        "confidence": {
                                                                          "Africa": 0.002566413668745825,
                                                                          "Europe": 0.00412206055880193,
                                                                          "South America": 0.992246148881118
                                                                        },
                                                                        "entropy": 0.05394776560836959,
                                                                        "value": "South America"
                                                                      },
                                                                      "num_date": {
                                                                        "confidence": [
                                                                          2020.1338865190799,
                                                                          2020.485022067161
                                                                        ],
                                                                        "value": 2020.3253660809883
                                                                      },
                                                                      "subclade_membership": {
                                                                        "value": "20D"
                                                                      }
                                                                    }
                                                                  }
                                                                ],
                                                                "name": "NODE_0002092",
                                                                "node_attrs": {
                                                                  "clade_membership": {
                                                                    "value": "20D"
                                                                  },
                                                                  "div": 13,
                                                                  "custom_location": {
                                                                    "confidence": {
                                                                      "Europe": 0.0016417862173721048,
                                                                      "South America": 0.9975386997770604
                                                                    },
                                                                    "entropy": 0.01989865282649225,
                                                                    "value": "South America"
                                                                  },
                                                                  "num_date": {
                                                                    "confidence": [
                                                                      2020.2642041298657,
                                                                      2020.2800546448088
                                                                    ],
                                                                    "value": 2020.2800546448088
                                                                  },
                                                                  "subclade_membership": {
                                                                    "value": "20D"
                                                                  }
                                                                }
                                                              }
                                                            ],
                                                            "name": "NODE_0002090",
                                                            "node_attrs": {
                                                              "clade_membership": {
                                                                "value": "20D"
                                                              },
                                                              "div": 13,
                                                              "custom_location": {
                                                                "confidence": {
                                                                  "Europe": 0.001488726996623205,
                                                                  "South America": 0.9978176459496876
                                                                },
                                                                "entropy": 0.01783768514686682,
                                                                "value": "South America"
                                                              },
                                                              "num_date": {
                                                                "confidence": [
                                                                  2020.2260599234587,
                                                                  2020.2778424975552
                                                                ],
                                                                "value": 2020.2711758308885
                                                              },
                                                              "subclade_membership": {
                                                                "value": "20D"
                                                              }
                                                            }
                                                          }
                                                        ],
                                                        "name": "NODE_0001844",
                                                        "node_attrs": {
                                                          "clade_membership": {
                                                            "value": "20D"
                                                          },
                                                          "div": 13,
                                                          "custom_location": {
                                                            "confidence": {
                                                              "Europe": 0.0013450442072212585,
                                                              "South America": 0.998015549995054
                                                            },
                                                            "entropy": 0.016428135374479173,
                                                            "value": "South America"
                                                          },
                                                          "num_date": {
                                                            "confidence": [
                                                              2020.2267764010871,
                                                              2020.2699730026907
                                                            ],
                                                            "value": 2020.2603005049236
                                                          },
                                                          "subclade_membership": {
                                                            "value": "20D"
                                                          }
                                                        }
                                                      }
                                                    ],
                                                    "name": "NODE_0003387",
                                                    "node_attrs": {
                                                      "clade_membership": {
                                                        "value": "20D"
                                                      },
                                                      "div": 13,
                                                      "custom_location": {
                                                        "confidence": {
                                                          "Europe": 0.0013318252486109498,
                                                          "South America": 0.9980328069710063
                                                        },
                                                        "entropy": 0.016305873931790726,
                                                        "value": "South America"
                                                      },
                                                      "num_date": {
                                                        "confidence": [
                                                          2020.2238604879622,
                                                          2020.2685163180747
                                                        ],
                                                        "value": 2020.2487146132512
                                                      },
                                                      "subclade_membership": {
                                                        "value": "20D"
                                                      }
                                                    }
                                                  }
                                                ],
                                                "name": "NODE_0001835",
                                                "node_attrs": {
                                                  "clade_membership": {
                                                    "value": "20D"
                                                  },
                                                  "div": 12,
                                                  "custom_location": {
                                                    "confidence": {
                                                      "Europe": 0.001333648558256876,
                                                      "South America": 0.9980298662849802
                                                    },
                                                    "entropy": 0.016327613253751844,
                                                    "value": "South America"
                                                  },
                                                  "num_date": {
                                                    "confidence": [
                                                      2020.2044575634409,
                                                      2020.2599295499265
                                                    ],
                                                    "value": 2020.2256329567826
                                                  },
                                                  "subclade_membership": {
                                                    "value": "20D"
                                                  }
                                                }
                                              }
                                            ],
                                            "name": "NODE_0003386",
                                            "node_attrs": {
                                              "clade_membership": {
                                                "value": "20D"
                                              },
                                              "div": 12,
                                              "custom_location": {
                                                "confidence": {
                                                  "South America": 0.9999833291593085
                                                },
                                                "entropy": 0.00020771348168194652,
                                                "value": "South America"
                                              },
                                              "num_date": {
                                                "confidence": [
                                                  2020.1964079544107,
                                                  2020.2377747303683
                                                ],
                                                "value": 2020.2163867121628
                                              },
                                              "subclade_membership": {
                                                "value": "20D"
                                              }
                                            }
                                          },
                                          {
                                            "branch_attrs": {
                                              "mutations": {}
                                            },
                                            "children": [
                                              {
                                                "branch_attrs": {
                                                  "mutations": {
                                                    "nuc": [
                                                      "C29739T"
                                                    ]
                                                  }
                                                },
                                                "name": "Peru/ANC-INS-132/2020",
                                                "node_attrs": {

                                                  "author": {
                                                    "author": "Eduardo Juscamayta Lopez et al",
                                                    "value": "Eduardo Juscamayta Lopez et al"
                                                  },
                                                  "clade_membership": {
                                                    "value": "20D"
                                                  },
                                                  "country": {
                                                    "value": "Peru"
                                                  },
                                                  "div": 12,
                                                  "division": {
                                                    "value": "Ancash"
                                                  },
                                                  "division_exposure": {
                                                    "value": "Ancash"
                                                  },
                                                  "gisaid_epi_isl": {
                                                    "value": "EPI_ISL_536529"
                                                  },
                                                  "host": {
                                                    "value": "Human"
                                                  },
                                                  "custom_location": {
                                                    "confidence": {
                                                      "South America": 1.0
                                                    },
                                                    "entropy": -1.000088900581841e-12,
                                                    "value": "South America"
                                                  },
                                                  "num_date": {
                                                    "confidence": [
                                                      2020.2472677595629,
                                                      2020.2472677595629
                                                    ],
                                                    "value": 2020.2472677595629
                                                  },
                                                  "originating_lab": {
                                                    "value": "Instituto Nacional de Salud"
                                                  },
                                                  "pangolin_lineage": {
                                                    "value": "B.1.1.1"
                                                  },
                                                  "recency": {
                                                    "value": "Older"
                                                  },
                                                  "region": {
                                                    "value": "South America"
                                                  },
                                                  "region_exposure": {
                                                    "value": "South America"
                                                  },

                                                  "subclade_membership": {
                                                    "value": "20D"
                                                  },
                                                  "submitting_lab": {
                                                    "value": "Laboratorio de Infecciones Respiratorias Agudas"
                                                  },
                                                  "url": "https://www.gisaid.org"
                                                }
                                              },
                                              {
                                                "branch_attrs": {
                                                  "mutations": {}
                                                },
                                                "children": [
                                                  {
                                                    "branch_attrs": {
                                                      "labels": {
                                                        "aa": "ORF1a: T333M, P4075S; ORF1b: D2142Y; ORF3a: P25S; ORF7b: L32F"
                                                      },
                                                      "mutations": {
                                                        "ORF1a": [
                                                          "T333M",
                                                          "P4075S"
                                                        ],
                                                        "ORF1b": [
                                                          "D2142Y"
                                                        ],
                                                        "ORF3a": [
                                                          "P25S"
                                                        ],
                                                        "ORF7b": [
                                                          "L32F"
                                                        ],
                                                        "nuc": [
                                                          "C1263T",
                                                          "C7834T",
                                                          "C8140T",
                                                          "A9019G",
                                                          "C12488T",
                                                          "C19662T",
                                                          "G19891T",
                                                          "C25465T",
                                                          "C27849T",
                                                          "G29690T"
                                                        ]
                                                      }
                                                    },
                                                    "name": "Peru/LIM-INS-178/2020",
                                                    "node_attrs": {

                                                      "author": {
                                                        "author": "Carlos Padilla Rojas et al",
                                                        "value": "Carlos Padilla Rojas et al"
                                                      },
                                                      "clade_membership": {
                                                        "value": "20D"
                                                      },
                                                      "country": {
                                                        "value": "Peru"
                                                      },
                                                      "div": 21,
                                                      "division": {
                                                        "value": "Lima"
                                                      },
                                                      "division_exposure": {
                                                        "value": "Lima"
                                                      },
                                                      "gisaid_epi_isl": {
                                                        "value": "EPI_ISL_1092332"
                                                      },
                                                      "host": {
                                                        "value": "Human"
                                                      },
                                                      "custom_location": {
                                                        "confidence": {
                                                          "South America": 1.0
                                                        },
                                                        "entropy": -1.000088900581841e-12,
                                                        "value": "South America"
                                                      },
                                                      "num_date": {
                                                        "confidence": [
                                                          2020.7035519125684,
                                                          2020.7035519125684
                                                        ],
                                                        "value": 2020.7035519125684
                                                      },
                                                      "originating_lab": {
                                                        "value": "Laboratorio de Referencia Nacional de Virus Respiratorio. Instituto Nacional de Salud Per\u00fa"
                                                      },
                                                      "pangolin_lineage": {
                                                        "value": "B.1.1.1"
                                                      },
                                                      "recency": {
                                                        "value": "3-7 days ago"
                                                      },
                                                      "region": {
                                                        "value": "South America"
                                                      },
                                                      "region_exposure": {
                                                        "value": "South America"
                                                      },

                                                      "subclade_membership": {
                                                        "value": "20D"
                                                      },
                                                      "submitting_lab": {
                                                        "value": "Laboratorio de Referencia Nacional de Biotecnolog\u00eda y Biolog\u00eda Molecular. Instituto Nacional de Salud Per\u00fa"
                                                      },
                                                      "url": "https://www.gisaid.org"
                                                    }
                                                  },
                                                  {
                                                    "branch_attrs": {
                                                      "mutations": {}
                                                    },
                                                    "children": [
                                                      {
                                                        "branch_attrs": {
                                                          "mutations": {
                                                            "nuc": [
                                                              "A22330T"
                                                            ]
                                                          }
                                                        },
                                                        "name": "Peru/CAJ-INS-057/2020",
                                                        "node_attrs": {

                                                          "author": {
                                                            "author": "Carlos Padilla Rojas et al",
                                                            "value": "Carlos Padilla Rojas et al"
                                                          },
                                                          "clade_membership": {
                                                            "value": "20D"
                                                          },
                                                          "country": {
                                                            "value": "Peru"
                                                          },
                                                          "div": 12,
                                                          "division": {
                                                            "value": "Cajamarca"
                                                          },
                                                          "division_exposure": {
                                                            "value": "Cajamarca"
                                                          },
                                                          "gisaid_epi_isl": {
                                                            "value": "EPI_ISL_517713"
                                                          },
                                                          "host": {
                                                            "value": "Human"
                                                          },
                                                          "custom_location": {
                                                            "confidence": {
                                                              "South America": 1.0
                                                            },
                                                            "entropy": -1.000088900581841e-12,
                                                            "value": "South America"
                                                          },
                                                          "num_date": {
                                                            "confidence": [
                                                              2020.25,
                                                              2020.25
                                                            ],
                                                            "value": 2020.25
                                                          },
                                                          "originating_lab": {
                                                            "value": "Laboratorio de Referencia Nacional de Virus Respiratorio. Centro Nacional de Salud Publica. Instituto Nacional de Salud Peru."
                                                          },
                                                          "pangolin_lineage": {
                                                            "value": "B.1.1.1"
                                                          },
                                                          "recency": {
                                                            "value": "Older"
                                                          },
                                                          "region": {
                                                            "value": "South America"
                                                          },
                                                          "region_exposure": {
                                                            "value": "South America"
                                                          },

                                                          "subclade_membership": {
                                                            "value": "20D"
                                                          },
                                                          "submitting_lab": {
                                                            "value": "Laboratorio de Referencia Nacional de Biotecnolog\u00eda y Biolog\u00eda Molecular. Centro Nacional de Salud Publica. Instituto Nacional de Salud Peru."
                                                          },
                                                          "url": "https://www.gisaid.org"
                                                        }
                                                      },
                                                      {
                                                        "branch_attrs": {
                                                          "mutations": {}
                                                        },
                                                        "children": [
                                                          {
                                                            "branch_attrs": {
                                                              "mutations": {
                                                                "nuc": [
                                                                  "C442T"
                                                                ]
                                                              }
                                                            },
                                                            "children": [
                                                              {
                                                                "branch_attrs": {
                                                                  "mutations": {}
                                                                },
                                                                "name": "Peru/LIM-INS-077/2020",
                                                                "node_attrs": {

                                                                  "author": {
                                                                    "author": "Eduardo Juscamayta Lopez et al",
                                                                    "value": "Eduardo Juscamayta Lopez et al"
                                                                  },
                                                                  "clade_membership": {
                                                                    "value": "20D"
                                                                  },
                                                                  "country": {
                                                                    "value": "Peru"
                                                                  },
                                                                  "div": 12,
                                                                  "division": {
                                                                    "value": "Lima"
                                                                  },
                                                                  "division_exposure": {
                                                                    "value": "Lima"
                                                                  },
                                                                  "gisaid_epi_isl": {
                                                                    "value": "EPI_ISL_536477"
                                                                  },
                                                                  "host": {
                                                                    "value": "Human"
                                                                  },
                                                                  "custom_location": {
                                                                    "confidence": {
                                                                      "South America": 1.0
                                                                    },
                                                                    "entropy": -1.000088900581841e-12,
                                                                    "value": "South America"
                                                                  },
                                                                  "num_date": {
                                                                    "confidence": [
                                                                      2020.5040983606557,
                                                                      2020.5040983606557
                                                                    ],
                                                                    "value": 2020.5040983606557
                                                                  },
                                                                  "originating_lab": {
                                                                    "value": "Instituto Nacional de Salud"
                                                                  },
                                                                  "pangolin_lineage": {
                                                                    "value": "B.1.1.1"
                                                                  },
                                                                  "recency": {
                                                                    "value": "Older"
                                                                  },
                                                                  "region": {
                                                                    "value": "South America"
                                                                  },
                                                                  "region_exposure": {
                                                                    "value": "South America"
                                                                  },

                                                                  "subclade_membership": {
                                                                    "value": "20D"
                                                                  },
                                                                  "submitting_lab": {
                                                                    "value": "Laboratorio de Infecciones Respiratorias Agudas"
                                                                  },
                                                                  "url": "https://www.gisaid.org"
                                                                }
                                                              },
                                                              {
                                                                "branch_attrs": {
                                                                  "mutations": {
                                                                    "nuc": [
                                                                      "C29675-"
                                                                    ]
                                                                  }
                                                                },
                                                                "name": "Peru/LIM-INS-001/2020",
                                                                "node_attrs": {
                                                                  "author": {
                                                                    "author": "Juscamayta et al",
                                                                    "value": "Juscamayta et al"
                                                                  },
                                                                  "clade_membership": {
                                                                    "value": "20D"
                                                                  },
                                                                  "country": {
                                                                    "value": "Peru"
                                                                  },
                                                                  "div": 12,
                                                                  "division": {
                                                                    "value": "Lima"
                                                                  },
                                                                  "division_exposure": {
                                                                    "value": "Lima"
                                                                  },
                                                                  "genbank_accession": {
                                                                    "value": "MW023935.1"
                                                                  },
                                                                  "gisaid_epi_isl": {
                                                                    "value": "EPI_ISL_545955"
                                                                  },
                                                                  "host": {
                                                                    "value": "Human"
                                                                  },
                                                                  "custom_location": {
                                                                    "confidence": {
                                                                      "South America": 1.0
                                                                    },
                                                                    "entropy": -1.000088900581841e-12,
                                                                    "value": "South America"
                                                                  },
                                                                  "num_date": {
                                                                    "confidence": [
                                                                      2020.25,
                                                                      2020.25
                                                                    ],
                                                                    "value": 2020.25
                                                                  },
                                                                  "originating_lab": {
                                                                    "value": "Laboratorio de Infecciones Respiratorias Agudas. Centro Nacional de Salud Publica,Instituto Nacional de Salud"
                                                                  },
                                                                  "pangolin_lineage": {
                                                                    "value": "B.1.1.1"
                                                                  },
                                                                  "recency": {
                                                                    "value": "Older"
                                                                  },
                                                                  "region": {
                                                                    "value": "South America"
                                                                  },
                                                                  "region_exposure": {
                                                                    "value": "South America"
                                                                  },
                                                                  "subclade_membership": {
                                                                    "value": "20D"
                                                                  },
                                                                  "submitting_lab": {
                                                                    "value": "Laboratorio de Infecciones Respiratorias Agudas. Centro Nacional de Salud Publica,Instituto Nacional de Salud"
                                                                  },
                                                                  "url": "https://www.gisaid.org"
                                                                }
                                                              }
                                                            ],
                                                            "name": "NODE_0003451",
                                                            "node_attrs": {
                                                              "clade_membership": {
                                                                "value": "20D"
                                                              },
                                                              "div": 12,
                                                              "custom_location": {
                                                                "confidence": {
                                                                  "Europe": 0.0012168273676234445,
                                                                  "South America": 0.9981905065759016
                                                                },
                                                                "entropy": 0.015169039751958758,
                                                                "value": "South America"
                                                              },
                                                              "num_date": {
                                                                "confidence": [
                                                                  2020.2213784857602,
                                                                  2020.25
                                                                ],
                                                                "value": 2020.25
                                                              },
                                                              "subclade_membership": {
                                                                "value": "20D"
                                                              }
                                                            }
                                                          },
                                                          {
                                                            "branch_attrs": {
                                                              "mutations": {}
                                                            },
                                                            "children": [
                                                              {
                                                                "branch_attrs": {
                                                                  "mutations": {}
                                                                },
                                                                "children": [
                                                                  {
                                                                    "branch_attrs": {
                                                                      "mutations": {}
                                                                    },
                                                                    "name": "Peru/LAM-INS-071/2020",
                                                                    "node_attrs": {

                                                                      "author": {
                                                                        "author": "Carlos Padilla Rojas et al",
                                                                        "value": "Carlos Padilla Rojas et al"
                                                                      },
                                                                      "clade_membership": {
                                                                        "value": "20D"
                                                                      },
                                                                      "country": {
                                                                        "value": "Peru"
                                                                      },
                                                                      "div": 11,
                                                                      "division": {
                                                                        "value": "Lambayeque"
                                                                      },
                                                                      "division_exposure": {
                                                                        "value": "Lambayeque"
                                                                      },
                                                                      "gisaid_epi_isl": {
                                                                        "value": "EPI_ISL_523954"
                                                                      },
                                                                      "host": {
                                                                        "value": "Human"
                                                                      },
                                                                      "custom_location": {
                                                                        "confidence": {
                                                                          "South America": 1.0
                                                                        },
                                                                        "entropy": -1.000088900581841e-12,
                                                                        "value": "South America"
                                                                      },
                                                                      "num_date": {
                                                                        "confidence": [
                                                                          2020.2062841530055,
                                                                          2020.2062841530055
                                                                        ],
                                                                        "value": 2020.2062841530055
                                                                      },
                                                                      "originating_lab": {
                                                                        "value": "Laboratorio de Referencia Nacional de Virus Respiratorio. Centro Nacional de Salud Publica. Instituto Nacional de Salud Peru."
                                                                      },
                                                                      "pangolin_lineage": {
                                                                        "value": "B.1.1.1"
                                                                      },
                                                                      "recency": {
                                                                        "value": "Older"
                                                                      },
                                                                      "region": {
                                                                        "value": "South America"
                                                                      },
                                                                      "region_exposure": {
                                                                        "value": "South America"
                                                                      },

                                                                      "subclade_membership": {
                                                                        "value": "20D"
                                                                      },
                                                                      "submitting_lab": {
                                                                        "value": "Laboratorio de Referencia Nacional de Biotecnolog\u00eda y Biolog\u00eda Molecular. Centro Nacional de Salud Publica. Instituto Nacional de Salud Peru."
                                                                      },
                                                                      "url": "https://www.gisaid.org"
                                                                    }
                                                                  },
                                                                  {
                                                                    "branch_attrs": {
                                                                      "mutations": {}
                                                                    },
                                                                    "name": "Peru/ANC-INS-066/2020",
                                                                    "node_attrs": {

                                                                      "author": {
                                                                        "author": "Carlos Padilla Rojas et al",
                                                                        "value": "Carlos Padilla Rojas et al"
                                                                      },
                                                                      "clade_membership": {
                                                                        "value": "20D"
                                                                      },
                                                                      "country": {
                                                                        "value": "Peru"
                                                                      },
                                                                      "div": 11,
                                                                      "division": {
                                                                        "value": "Ancash"
                                                                      },
                                                                      "division_exposure": {
                                                                        "value": "Ancash"
                                                                      },
                                                                      "gisaid_epi_isl": {
                                                                        "value": "EPI_ISL_516987"
                                                                      },
                                                                      "host": {
                                                                        "value": "Human"
                                                                      },
                                                                      "custom_location": {
                                                                        "confidence": {
                                                                          "South America": 1.0
                                                                        },
                                                                        "entropy": -1.000088900581841e-12,
                                                                        "value": "South America"
                                                                      },
                                                                      "num_date": {
                                                                        "confidence": [
                                                                          2020.2062841530055,
                                                                          2020.2062841530055
                                                                        ],
                                                                        "value": 2020.2062841530055
                                                                      },
                                                                      "originating_lab": {
                                                                        "value": "Laboratorio de Referencia Nacional de Virus Respiratorio. Centro Nacional de Salud Publica. Instituto Nacional de Salud Peru."
                                                                      },
                                                                      "pangolin_lineage": {
                                                                        "value": "B.1.1.1"
                                                                      },
                                                                      "recency": {
                                                                        "value": "Older"
                                                                      },
                                                                      "region": {
                                                                        "value": "South America"
                                                                      },
                                                                      "region_exposure": {
                                                                        "value": "South America"
                                                                      },

                                                                      "subclade_membership": {
                                                                        "value": "20D"
                                                                      },
                                                                      "submitting_lab": {
                                                                        "value": "Laboratorio de Referencia Nacional de Biotecnolog\u00eda y Biolog\u00eda Molecular. Centro Nacional de Salud Publica. Instituto Nacional de Salud Peru."
                                                                      },
                                                                      "url": "https://www.gisaid.org"
                                                                    }
                                                                  }
                                                                ],
                                                                "name": "NODE_0002127",
                                                                "node_attrs": {
                                                                  "clade_membership": {
                                                                    "value": "20D"
                                                                  },
                                                                  "div": 11,
                                                                  "custom_location": {
                                                                    "confidence": {
                                                                      "Europe": 0.0012180602301455497,
                                                                      "South America": 0.9981889465452997
                                                                    },
                                                                    "entropy": 0.015180145211268833,
                                                                    "value": "South America"
                                                                  },
                                                                  "num_date": {
                                                                    "confidence": [
                                                                      2020.2012026643429,
                                                                      2020.2062841530055
                                                                    ],
                                                                    "value": 2020.2062841530055
                                                                  },
                                                                  "subclade_membership": {
                                                                    "value": "20D"
                                                                  }
                                                                }
                                                              },
                                                              {
                                                                "branch_attrs": {
                                                                  "mutations": {}
                                                                },
                                                                "children": [
                                                                  {
                                                                    "branch_attrs": {
                                                                      "mutations": {
                                                                        "nuc": [
                                                                          "T8278C",
                                                                          "G12661A"
                                                                        ]
                                                                      }
                                                                    },
                                                                    "children": [
                                                                      {
                                                                        "branch_attrs": {
                                                                          "labels": {
                                                                            "aa": "ORF1a: L494F; ORF1b: T2514I; ORF7a: T28R"
                                                                          },
                                                                          "mutations": {
                                                                            "ORF1a": [
                                                                              "L494F"
                                                                            ],
                                                                            "ORF1b": [
                                                                              "T2514I"
                                                                            ],
                                                                            "ORF7a": [
                                                                              "T28R"
                                                                            ],
                                                                            "nuc": [
                                                                              "G1747T",
                                                                              "C3619T",
                                                                              "T4159C",
                                                                              "C21008T",
                                                                              "C27476G"
                                                                            ]
                                                                          }
                                                                        },
                                                                        "children": [
                                                                          {
                                                                            "branch_attrs": {
                                                                              "mutations": {}
                                                                            },
                                                                            "name": "Chile/MA-CADIUMAG-27/2020",
                                                                            "node_attrs": {
                                                                              "author": {
                                                                                "author": "Jorge Gonz\u00e1lez et al",
                                                                                "value": "Jorge Gonz\u00e1lez et al"
                                                                              },
                                                                              "clade_membership": {
                                                                                "value": "20D"
                                                                              },
                                                                              "country": {
                                                                                "value": "Chile"
                                                                              },
                                                                              "div": 18,
                                                                              "division": {
                                                                                "value": "Magallanes"
                                                                              },
                                                                              "division_exposure": {
                                                                                "value": "Magallanes"
                                                                              },
                                                                              "gisaid_epi_isl": {
                                                                                "value": "EPI_ISL_681692"
                                                                              },
                                                                              "host": {
                                                                                "value": "Human"
                                                                              },
                                                                              "custom_location": {
                                                                                "confidence": {
                                                                                  "South America": 1.0
                                                                                },
                                                                                "entropy": -1.000088900581841e-12,
                                                                                "value": "South America"
                                                                              },
                                                                              "location": {
                                                                                "value": "Puerto Natales"
                                                                              },
                                                                              "num_date": {
                                                                                "confidence": [
                                                                                  2020.5177595628415,
                                                                                  2020.5177595628415
                                                                                ],
                                                                                "value": 2020.5177595628415
                                                                              },
                                                                              "originating_lab": {
                                                                                "value": "Molecular Medicine Laboratory, University of Magallanes"
                                                                              },
                                                                              "pangolin_lineage": {
                                                                                "value": "B.1.1.1"
                                                                              },
                                                                              "recency": {
                                                                                "value": "Older"
                                                                              },
                                                                              "region": {
                                                                                "value": "South America"
                                                                              },
                                                                              "region_exposure": {
                                                                                "value": "South America"
                                                                              },
                                                                              "subclade_membership": {
                                                                                "value": "20D"
                                                                              },
                                                                              "submitting_lab": {
                                                                                "value": "Centro Asistencial Docente y de Investigacion, Universidad de Magallanes"
                                                                              },
                                                                              "url": "https://www.gisaid.org"
                                                                            }
                                                                          },
                                                                          {
                                                                            "branch_attrs": {
                                                                              "mutations": {}
                                                                            },
                                                                            "children": [
                                                                              {
                                                                                "branch_attrs": {
                                                                                  "labels": {
                                                                                    "aa": "ORF1b: A2006V"
                                                                                  },
                                                                                  "mutations": {
                                                                                    "ORF1b": [
                                                                                      "A2006V"
                                                                                    ],
                                                                                    "nuc": [
                                                                                      "C19484T"
                                                                                    ]
                                                                                  }
                                                                                },
                                                                                "name": "Chile/MA-CADIUMAG-25/2020",
                                                                                "node_attrs": {
                                                                                  "author": {
                                                                                    "author": "Jorge Gonz\u00e1lez et al",
                                                                                    "value": "Jorge Gonz\u00e1lez et al"
                                                                                  },
                                                                                  "clade_membership": {
                                                                                    "value": "20D"
                                                                                  },
                                                                                  "country": {
                                                                                    "value": "Chile"
                                                                                  },
                                                                                  "div": 19,
                                                                                  "division": {
                                                                                    "value": "Magallanes"
                                                                                  },
                                                                                  "division_exposure": {
                                                                                    "value": "Magallanes"
                                                                                  },
                                                                                  "gisaid_epi_isl": {
                                                                                    "value": "EPI_ISL_681691"
                                                                                  },
                                                                                  "host": {
                                                                                    "value": "Human"
                                                                                  },
                                                                                  "custom_location": {
                                                                                    "confidence": {
                                                                                      "South America": 1.0
                                                                                    },
                                                                                    "entropy": -1.000088900581841e-12,
                                                                                    "value": "South America"
                                                                                  },
                                                                                  "location": {
                                                                                    "value": "Puerto Natales"
                                                                                  },
                                                                                  "num_date": {
                                                                                    "confidence": [
                                                                                      2020.4767759562842,
                                                                                      2020.4767759562842
                                                                                    ],
                                                                                    "value": 2020.4767759562842
                                                                                  },
                                                                                  "originating_lab": {
                                                                                    "value": "Molecular Medicine Laboratory, University of Magallanes"
                                                                                  },
                                                                                  "pangolin_lineage": {
                                                                                    "value": "B.1.1.1"
                                                                                  },
                                                                                  "recency": {
                                                                                    "value": "Older"
                                                                                  },
                                                                                  "region": {
                                                                                    "value": "South America"
                                                                                  },
                                                                                  "region_exposure": {
                                                                                    "value": "South America"
                                                                                  },
                                                                                  "subclade_membership": {
                                                                                    "value": "20D"
                                                                                  },
                                                                                  "submitting_lab": {
                                                                                    "value": "Centro Asistencial Docente y de Investigacion, Universidad de Magallanes"
                                                                                  },
                                                                                  "url": "https://www.gisaid.org"
                                                                                }
                                                                              },
                                                                              {
                                                                                "branch_attrs": {
                                                                                  "labels": {
                                                                                    "aa": "N: Q7R; ORF1a: P4389L; ORF9b: K4E"
                                                                                  },
                                                                                  "mutations": {
                                                                                    "N": [
                                                                                      "Q7R"
                                                                                    ],
                                                                                    "ORF1a": [
                                                                                      "P4389L"
                                                                                    ],
                                                                                    "ORF9b": [
                                                                                      "K4E"
                                                                                    ],
                                                                                    "nuc": [
                                                                                      "C13431T",
                                                                                      "A28293G"
                                                                                    ]
                                                                                  }
                                                                                },
                                                                                "children": [
                                                                                  {
                                                                                    "branch_attrs": {
                                                                                      "mutations": {}
                                                                                    },
                                                                                    "name": "Chile/MA-CADIUMAG-26/2020",
                                                                                    "node_attrs": {
                                                                                      "author": {
                                                                                        "author": "Jorge Gonz\u00e1lez et al",
                                                                                        "value": "Jorge Gonz\u00e1lez et al"
                                                                                      },
                                                                                      "clade_membership": {
                                                                                        "value": "20D"
                                                                                      },
                                                                                      "country": {
                                                                                        "value": "Chile"
                                                                                      },
                                                                                      "div": 20,
                                                                                      "division": {
                                                                                        "value": "Magallanes"
                                                                                      },
                                                                                      "division_exposure": {
                                                                                        "value": "Magallanes"
                                                                                      },
                                                                                      "gisaid_epi_isl": {
                                                                                        "value": "EPI_ISL_681689"
                                                                                      },
                                                                                      "host": {
                                                                                        "value": "Human"
                                                                                      },
                                                                                      "custom_location": {
                                                                                        "confidence": {
                                                                                          "South America": 0.9999999999999999
                                                                                        },
                                                                                        "entropy": -9.99866855976916e-13,
                                                                                        "value": "South America"
                                                                                      },
                                                                                      "location": {
                                                                                        "value": "Puerto Natales"
                                                                                      },
                                                                                      "num_date": {
                                                                                        "confidence": [
                                                                                          2020.4767759562842,
                                                                                          2020.4767759562842
                                                                                        ],
                                                                                        "value": 2020.4767759562842
                                                                                      },
                                                                                      "originating_lab": {
                                                                                        "value": "Molecular Medicine Laboratory, University of Magallanes"
                                                                                      },
                                                                                      "pangolin_lineage": {
                                                                                        "value": "B.1.1.1"
                                                                                      },
                                                                                      "recency": {
                                                                                        "value": "Older"
                                                                                      },
                                                                                      "region": {
                                                                                        "value": "South America"
                                                                                      },
                                                                                      "region_exposure": {
                                                                                        "value": "South America"
                                                                                      },
                                                                                      "subclade_membership": {
                                                                                        "value": "20D"
                                                                                      },
                                                                                      "submitting_lab": {
                                                                                        "value": "Centro Asistencial Docente y de Investigacion, Universidad de Magallanes"
                                                                                      },
                                                                                      "url": "https://www.gisaid.org"
                                                                                    }
                                                                                  },
                                                                                  {
                                                                                    "branch_attrs": {
                                                                                      "labels": {
                                                                                        "aa": "ORF1a: T1437I; ORF1b: P2531S"
                                                                                      },
                                                                                      "mutations": {
                                                                                        "ORF1a": [
                                                                                          "T1437I"
                                                                                        ],
                                                                                        "ORF1b": [
                                                                                          "P2531S"
                                                                                        ],
                                                                                        "nuc": [
                                                                                          "C4575T",
                                                                                          "C21058T"
                                                                                        ]
                                                                                      }
                                                                                    },
                                                                                    "name": "Chile/MA-CADIUMAG-24/2020",
                                                                                    "node_attrs": {
                                                                                      "author": {
                                                                                        "author": "Jorge Gonz\u00e1lez et al",
                                                                                        "value": "Jorge Gonz\u00e1lez et al"
                                                                                      },
                                                                                      "clade_membership": {
                                                                                        "value": "20D"
                                                                                      },
                                                                                      "country": {
                                                                                        "value": "Chile"
                                                                                      },
                                                                                      "div": 22,
                                                                                      "division": {
                                                                                        "value": "Magallanes"
                                                                                      },
                                                                                      "division_exposure": {
                                                                                        "value": "Magallanes"
                                                                                      },
                                                                                      "gisaid_epi_isl": {
                                                                                        "value": "EPI_ISL_681690"
                                                                                      },
                                                                                      "host": {
                                                                                        "value": "Human"
                                                                                      },
                                                                                      "custom_location": {
                                                                                        "confidence": {
                                                                                          "South America": 0.9999999999999999
                                                                                        },
                                                                                        "entropy": -9.99866855976916e-13,
                                                                                        "value": "South America"
                                                                                      },
                                                                                      "location": {
                                                                                        "value": "Puerto Natales"
                                                                                      },
                                                                                      "num_date": {
                                                                                        "confidence": [
                                                                                          2020.4767759562842,
                                                                                          2020.4767759562842
                                                                                        ],
                                                                                        "value": 2020.4767759562842
                                                                                      },
                                                                                      "originating_lab": {
                                                                                        "value": "Molecular Medicine Laboratory, University of Magallanes"
                                                                                      },
                                                                                      "pangolin_lineage": {
                                                                                        "value": "B.1.1.1"
                                                                                      },
                                                                                      "recency": {
                                                                                        "value": "Older"
                                                                                      },
                                                                                      "region": {
                                                                                        "value": "South America"
                                                                                      },
                                                                                      "region_exposure": {
                                                                                        "value": "South America"
                                                                                      },
                                                                                      "subclade_membership": {
                                                                                        "value": "20D"
                                                                                      },
                                                                                      "submitting_lab": {
                                                                                        "value": "Centro Asistencial Docente y de Investigacion, Universidad de Magallanes"
                                                                                      },
                                                                                      "url": "https://www.gisaid.org"
                                                                                    }
                                                                                  }
                                                                                ],
                                                                                "name": "NODE_0003372",
                                                                                "node_attrs": {
                                                                                  "clade_membership": {
                                                                                    "value": "20D"
                                                                                  },
                                                                                  "div": 20,
                                                                                  "custom_location": {
                                                                                    "confidence": {
                                                                                      "Europe": 0.0012039017398336577,
                                                                                      "South America": 0.9982073331473816
                                                                                    },
                                                                                    "entropy": 0.015048367940341426,
                                                                                    "value": "South America"
                                                                                  },
                                                                                  "num_date": {
                                                                                    "confidence": [
                                                                                      2020.4310236232975,
                                                                                      2020.4755891798334
                                                                                    ],
                                                                                    "value": 2020.459984302456
                                                                                  },
                                                                                  "subclade_membership": {
                                                                                    "value": "20D"
                                                                                  }
                                                                                }
                                                                              }
                                                                            ],
                                                                            "name": "NODE_0003371",
                                                                            "node_attrs": {
                                                                              "clade_membership": {
                                                                                "value": "20D"
                                                                              },
                                                                              "div": 18,
                                                                              "custom_location": {
                                                                                "confidence": {
                                                                                  "Europe": 0.0013197594663748955,
                                                                                  "South America": 0.9980485621519167
                                                                                },
                                                                                "entropy": 0.01619417360145216,
                                                                                "value": "South America"
                                                                              },
                                                                              "num_date": {
                                                                                "confidence": [
                                                                                  2020.3858827591619,
                                                                                  2020.4674463192628
                                                                                ],
                                                                                "value": 2020.427225486282
                                                                              },
                                                                              "subclade_membership": {
                                                                                "value": "20D"
                                                                              }
                                                                            }
                                                                          }
                                                                        ],
                                                                        "name": "NODE_0003370",
                                                                        "node_attrs": {
                                                                          "clade_membership": {
                                                                            "value": "20D"
                                                                          },
                                                                          "div": 18,
                                                                          "custom_location": {
                                                                            "confidence": {
                                                                              "Europe": 0.0013449021086518428,
                                                                              "South America": 0.9980158823909293
                                                                            },
                                                                            "entropy": 0.01642546043968461,
                                                                            "value": "South America"
                                                                          },
                                                                          "num_date": {
                                                                            "confidence": [
                                                                              2020.3749022989182,
                                                                              2020.463039240745
                                                                            ],
                                                                            "value": 2020.4166261130745
                                                                          },
                                                                          "subclade_membership": {
                                                                            "value": "20D"
                                                                          }
                                                                        }
                                                                      },
                                                                      {
                                                                        "branch_attrs": {
                                                                          "mutations": {}
                                                                        },
                                                                        "children": [
                                                                          {
                                                                            "branch_attrs": {
                                                                              "mutations": {
                                                                                "nuc": [
                                                                                  "C26681T"
                                                                                ]
                                                                              }
                                                                            },
                                                                            "children": [
                                                                              {
                                                                                "branch_attrs": {
                                                                                  "labels": {
                                                                                    "aa": "N: P13S; ORF1a: A2345V; S: I1216T"
                                                                                  },
                                                                                  "mutations": {
                                                                                    "N": [
                                                                                      "P13S"
                                                                                    ],
                                                                                    "ORF1a": [
                                                                                      "A2345V"
                                                                                    ],
                                                                                    "S": [
                                                                                      "I1216T"
                                                                                    ],
                                                                                    "nuc": [
                                                                                      "C2044T",
                                                                                      "C2062A",
                                                                                      "A4528G",
                                                                                      "C7299T",
                                                                                      "C16428T",
                                                                                      "T25209C",
                                                                                      "C28310T",
                                                                                      "C29642T"
                                                                                    ]
                                                                                  }
                                                                                },
                                                                                "name": "Chile/BI-194028/2020",
                                                                                "node_attrs": {

                                                                                  "author": {
                                                                                    "author": "Javier Tognarelli et al",
                                                                                    "value": "Javier Tognarelli et al"
                                                                                  },
                                                                                  "clade_membership": {
                                                                                    "value": "20D"
                                                                                  },
                                                                                  "country": {
                                                                                    "value": "Chile"
                                                                                  },
                                                                                  "div": 22,
                                                                                  "division": {
                                                                                    "value": "Biob\u00edo"
                                                                                  },
                                                                                  "division_exposure": {
                                                                                    "value": "Biob\u00edo"
                                                                                  },
                                                                                  "gisaid_epi_isl": {
                                                                                    "value": "EPI_ISL_746491"
                                                                                  },
                                                                                  "host": {
                                                                                    "value": "Human"
                                                                                  },
                                                                                  "custom_location": {
                                                                                    "confidence": {
                                                                                      "South America": 1.0
                                                                                    },
                                                                                    "entropy": -1.000088900581841e-12,
                                                                                    "value": "South America"
                                                                                  },
                                                                                  "location": {
                                                                                    "value": "Concepcion CL"
                                                                                  },
                                                                                  "num_date": {
                                                                                    "confidence": [
                                                                                      2020.7472677595629,
                                                                                      2020.7472677595629
                                                                                    ],
                                                                                    "value": 2020.7472677595629
                                                                                  },
                                                                                  "originating_lab": {
                                                                                    "value": "Genetica Molecular and Subdepartamento de Virologia ISP Chile"
                                                                                  },
                                                                                  "pangolin_lineage": {
                                                                                    "value": "B.1.1.1"
                                                                                  },
                                                                                  "recency": {
                                                                                    "value": "Older"
                                                                                  },
                                                                                  "region": {
                                                                                    "value": "South America"
                                                                                  },
                                                                                  "region_exposure": {
                                                                                    "value": "South America"
                                                                                  },

                                                                                  "subclade_membership": {
                                                                                    "value": "20D"
                                                                                  },
                                                                                  "submitting_lab": {
                                                                                    "value": "Instituto de Salud Publica de Chile"
                                                                                  },
                                                                                  "url": "https://www.gisaid.org"
                                                                                }
                                                                              },
                                                                              {
                                                                                "branch_attrs": {
                                                                                  "labels": {
                                                                                    "aa": "N: T362K; ORF1a: I476T, T999I; ORF1b: K82E, R2308C; S: P174S, A243S"
                                                                                  },
                                                                                  "mutations": {
                                                                                    "N": [
                                                                                      "T362K"
                                                                                    ],
                                                                                    "ORF1a": [
                                                                                      "I476T",
                                                                                      "T999I"
                                                                                    ],
                                                                                    "ORF1b": [
                                                                                      "K82E",
                                                                                      "R2308C"
                                                                                    ],
                                                                                    "S": [
                                                                                      "P174S",
                                                                                      "A243S"
                                                                                    ],
                                                                                    "nuc": [
                                                                                      "T1692C",
                                                                                      "C3261T",
                                                                                      "A13711G",
                                                                                      "C20389T",
                                                                                      "C22082T",
                                                                                      "G22289T",
                                                                                      "T27465C",
                                                                                      "C29347T",
                                                                                      "C29358A",
                                                                                      "G29736T"
                                                                                    ]
                                                                                  }
                                                                                },
                                                                                "name": "Chile/RM-204488/2020",
                                                                                "node_attrs": {

                                                                                  "author": {
                                                                                    "author": "Javier Tognarelli et al",
                                                                                    "value": "Javier Tognarelli et al"
                                                                                  },
                                                                                  "clade_membership": {
                                                                                    "value": "20D"
                                                                                  },
                                                                                  "country": {
                                                                                    "value": "Chile"
                                                                                  },
                                                                                  "div": 24,
                                                                                  "division": {
                                                                                    "value": "Region Metropolitana de Santiago"
                                                                                  },
                                                                                  "division_exposure": {
                                                                                    "value": "Region Metropolitana de Santiago"
                                                                                  },
                                                                                  "gisaid_epi_isl": {
                                                                                    "value": "EPI_ISL_746763"
                                                                                  },
                                                                                  "host": {
                                                                                    "value": "Human"
                                                                                  },
                                                                                  "custom_location": {
                                                                                    "confidence": {
                                                                                      "South America": 1.0
                                                                                    },
                                                                                    "entropy": -1.000088900581841e-12,
                                                                                    "value": "South America"
                                                                                  },
                                                                                  "location": {
                                                                                    "value": "Santiago"
                                                                                  },
                                                                                  "num_date": {
                                                                                    "confidence": [
                                                                                      2020.7800546448088,
                                                                                      2020.7800546448088
                                                                                    ],
                                                                                    "value": 2020.7800546448088
                                                                                  },
                                                                                  "originating_lab": {
                                                                                    "value": "Genetica Molecular and Subdepartamento de Virologia ISP Chile"
                                                                                  },
                                                                                  "pangolin_lineage": {
                                                                                    "value": "B.1.1.1"
                                                                                  },
                                                                                  "recency": {
                                                                                    "value": "Older"
                                                                                  },
                                                                                  "region": {
                                                                                    "value": "South America"
                                                                                  },
                                                                                  "region_exposure": {
                                                                                    "value": "South America"
                                                                                  },

                                                                                  "subclade_membership": {
                                                                                    "value": "20D"
                                                                                  },
                                                                                  "submitting_lab": {
                                                                                    "value": "Instituto de Salud Publica de Chile"
                                                                                  },
                                                                                  "url": "https://www.gisaid.org"
                                                                                }
                                                                              }
                                                                            ],
                                                                            "name": "NODE_0003369",
                                                                            "node_attrs": {
                                                                              "clade_membership": {
                                                                                "value": "20D"
                                                                              },
                                                                              "div": 14,
                                                                              "custom_location": {
                                                                                "confidence": {
                                                                                  "Europe": 0.0012180378212496197,
                                                                                  "South America": 0.9981889741375402
                                                                                },
                                                                                "entropy": 0.015179950061608485,
                                                                                "value": "South America"
                                                                              },
                                                                              "num_date": {
                                                                                "confidence": [
                                                                                  2020.177485058367,
                                                                                  2020.5578653099021
                                                                                ],
                                                                                "value": 2020.4371499722727
                                                                              },
                                                                              "subclade_membership": {
                                                                                "value": "20D"
                                                                              }
                                                                            }
                                                                          },
                                                                          {
                                                                            "branch_attrs": {
                                                                              "mutations": {}
                                                                            },
                                                                            "children": [
                                                                              {
                                                                                "branch_attrs": {
                                                                                  "mutations": {}
                                                                                },
                                                                                "children": [
                                                                                  {
                                                                                    "branch_attrs": {
                                                                                      "labels": {
                                                                                        "aa": "ORF1a: Q607H"
                                                                                      },
                                                                                      "mutations": {
                                                                                        "ORF1a": [
                                                                                          "Q607H"
                                                                                        ],
                                                                                        "nuc": [
                                                                                          "G2086T",
                                                                                          "G26439T",
                                                                                          "C29787T"
                                                                                        ]
                                                                                      }
                                                                                    },
                                                                                    "name": "Chile/RM-157658/2020",
                                                                                    "node_attrs": {

                                                                                      "author": {
                                                                                        "author": "Javier Tognarelli et al",
                                                                                        "value": "Javier Tognarelli et al"
                                                                                      },
                                                                                      "clade_membership": {
                                                                                        "value": "20D"
                                                                                      },
                                                                                      "country": {
                                                                                        "value": "Chile"
                                                                                      },
                                                                                      "div": 16,
                                                                                      "division": {
                                                                                        "value": "Region Metropolitana de Santiago"
                                                                                      },
                                                                                      "division_exposure": {
                                                                                        "value": "Region Metropolitana de Santiago"
                                                                                      },
                                                                                      "gisaid_epi_isl": {
                                                                                        "value": "EPI_ISL_746679"
                                                                                      },
                                                                                      "host": {
                                                                                        "value": "Human"
                                                                                      },
                                                                                      "custom_location": {
                                                                                        "confidence": {
                                                                                          "South America": 1.0
                                                                                        },
                                                                                        "entropy": -1.000088900581841e-12,
                                                                                        "value": "South America"
                                                                                      },
                                                                                      "location": {
                                                                                        "value": "Santiago"
                                                                                      },
                                                                                      "num_date": {
                                                                                        "confidence": [
                                                                                          2020.6379781420765,
                                                                                          2020.6379781420765
                                                                                        ],
                                                                                        "value": 2020.6379781420765
                                                                                      },
                                                                                      "originating_lab": {
                                                                                        "value": "Genetica Molecular and Subdepartamento de Virologia ISP Chile"
                                                                                      },
                                                                                      "pangolin_lineage": {
                                                                                        "value": "B.1.1.1"
                                                                                      },
                                                                                      "recency": {
                                                                                        "value": "Older"
                                                                                      },
                                                                                      "region": {
                                                                                        "value": "South America"
                                                                                      },
                                                                                      "region_exposure": {
                                                                                        "value": "South America"
                                                                                      },

                                                                                      "subclade_membership": {
                                                                                        "value": "20D"
                                                                                      },
                                                                                      "submitting_lab": {
                                                                                        "value": "Instituto de Salud Publica de Chile"
                                                                                      },
                                                                                      "url": "https://www.gisaid.org"
                                                                                    }
                                                                                  },
                                                                                  {
                                                                                    "branch_attrs": {
                                                                                      "labels": {
                                                                                        "aa": "ORF1a: D762A, F1190-; S: V1068F"
                                                                                      },
                                                                                      "mutations": {
                                                                                        "ORF1a": [
                                                                                          "D762A",
                                                                                          "F1190-"
                                                                                        ],
                                                                                        "S": [
                                                                                          "V1068F"
                                                                                        ],
                                                                                        "nuc": [
                                                                                          "A2550C",
                                                                                          "C2842T",
                                                                                          "C2902T",
                                                                                          "T3833-",
                                                                                          "T3834-",
                                                                                          "T3835-",
                                                                                          "G24764T",
                                                                                          "G29828A"
                                                                                        ]
                                                                                      }
                                                                                    },
                                                                                    "name": "Chile/RM-153750/2020",
                                                                                    "node_attrs": {

                                                                                      "author": {
                                                                                        "author": "Javier Tognarelli et al",
                                                                                        "value": "Javier Tognarelli et al"
                                                                                      },
                                                                                      "clade_membership": {
                                                                                        "value": "20D"
                                                                                      },
                                                                                      "country": {
                                                                                        "value": "Chile"
                                                                                      },
                                                                                      "div": 18,
                                                                                      "division": {
                                                                                        "value": "Region Metropolitana de Santiago"
                                                                                      },
                                                                                      "division_exposure": {
                                                                                        "value": "Region Metropolitana de Santiago"
                                                                                      },
                                                                                      "gisaid_epi_isl": {
                                                                                        "value": "EPI_ISL_746486"
                                                                                      },
                                                                                      "host": {
                                                                                        "value": "Human"
                                                                                      },
                                                                                      "custom_location": {
                                                                                        "confidence": {
                                                                                          "South America": 1.0
                                                                                        },
                                                                                        "entropy": -1.000088900581841e-12,
                                                                                        "value": "South America"
                                                                                      },
                                                                                      "location": {
                                                                                        "value": "Santiago"
                                                                                      },
                                                                                      "num_date": {
                                                                                        "confidence": [
                                                                                          2020.627049180328,
                                                                                          2020.627049180328
                                                                                        ],
                                                                                        "value": 2020.627049180328
                                                                                      },
                                                                                      "originating_lab": {
                                                                                        "value": "Genetica Molecular and Subdepartamento de Virologia ISP Chile"
                                                                                      },
                                                                                      "pangolin_lineage": {
                                                                                        "value": "B.1.1.1"
                                                                                      },
                                                                                      "recency": {
                                                                                        "value": "Older"
                                                                                      },
                                                                                      "region": {
                                                                                        "value": "South America"
                                                                                      },
                                                                                      "region_exposure": {
                                                                                        "value": "South America"
                                                                                      },

                                                                                      "subclade_membership": {
                                                                                        "value": "20D"
                                                                                      },
                                                                                      "submitting_lab": {
                                                                                        "value": "Instituto de Salud Publica de Chile"
                                                                                      },
                                                                                      "url": "https://www.gisaid.org"
                                                                                    }
                                                                                  }
                                                                                ],
                                                                                "name": "NODE_0002139",
                                                                                "node_attrs": {
                                                                                  "clade_membership": {
                                                                                    "value": "20D"
                                                                                  },
                                                                                  "div": 13,
                                                                                  "custom_location": {
                                                                                    "confidence": {
                                                                                      "Europe": 0.001216723683401464,
                                                                                      "South America": 0.9981906358595983
                                                                                    },
                                                                                    "entropy": 0.015168122538227743,
                                                                                    "value": "South America"
                                                                                  },
                                                                                  "num_date": {
                                                                                    "confidence": [
                                                                                      2020.1217810474618,
                                                                                      2020.5394855952286
                                                                                    ],
                                                                                    "value": 2020.4516879136875
                                                                                  },
                                                                                  "subclade_membership": {
                                                                                    "value": "20D"
                                                                                  }
                                                                                }
                                                                              },
                                                                              {
                                                                                "branch_attrs": {
                                                                                  "labels": {
                                                                                    "aa": "N: P13S"
                                                                                  },
                                                                                  "mutations": {
                                                                                    "N": [
                                                                                      "P13S"
                                                                                    ],
                                                                                    "nuc": [
                                                                                      "C28310T"
                                                                                    ]
                                                                                  }
                                                                                },
                                                                                "children": [
                                                                                  {
                                                                                    "branch_attrs": {
                                                                                      "mutations": {
                                                                                        "nuc": [
                                                                                          "G189T",
                                                                                          "C475T",
                                                                                          "C6070T",
                                                                                          "C24904T"
                                                                                        ]
                                                                                      }
                                                                                    },
                                                                                    "name": "Chile/RM-170148/2020",
                                                                                    "node_attrs": {

                                                                                      "author": {
                                                                                        "author": "Javier Tognarelli et al",
                                                                                        "value": "Javier Tognarelli et al"
                                                                                      },
                                                                                      "clade_membership": {
                                                                                        "value": "20D"
                                                                                      },
                                                                                      "country": {
                                                                                        "value": "Chile"
                                                                                      },
                                                                                      "div": 18,
                                                                                      "division": {
                                                                                        "value": "Region Metropolitana de Santiago"
                                                                                      },
                                                                                      "division_exposure": {
                                                                                        "value": "Region Metropolitana de Santiago"
                                                                                      },
                                                                                      "gisaid_epi_isl": {
                                                                                        "value": "EPI_ISL_746712"
                                                                                      },
                                                                                      "host": {
                                                                                        "value": "Human"
                                                                                      },
                                                                                      "custom_location": {
                                                                                        "confidence": {
                                                                                          "South America": 1.0
                                                                                        },
                                                                                        "entropy": -1.000088900581841e-12,
                                                                                        "value": "South America"
                                                                                      },
                                                                                      "location": {
                                                                                        "value": "Santiago"
                                                                                      },
                                                                                      "num_date": {
                                                                                        "confidence": [
                                                                                          2020.6762295081967,
                                                                                          2020.6762295081967
                                                                                        ],
                                                                                        "value": 2020.6762295081967
                                                                                      },
                                                                                      "originating_lab": {
                                                                                        "value": "Genetica Molecular and Subdepartamento de Virologia ISP Chile"
                                                                                      },
                                                                                      "pangolin_lineage": {
                                                                                        "value": "B.1.1.1"
                                                                                      },
                                                                                      "recency": {
                                                                                        "value": "Older"
                                                                                      },
                                                                                      "region": {
                                                                                        "value": "South America"
                                                                                      },
                                                                                      "region_exposure": {
                                                                                        "value": "South America"
                                                                                      },

                                                                                      "subclade_membership": {
                                                                                        "value": "20D"
                                                                                      },
                                                                                      "submitting_lab": {
                                                                                        "value": "Instituto de Salud Publica de Chile"
                                                                                      },
                                                                                      "url": "https://www.gisaid.org"
                                                                                    }
                                                                                  },
                                                                                  {
                                                                                    "branch_attrs": {
                                                                                      "labels": {
                                                                                        "aa": "ORF1a: T2016I, S3244L"
                                                                                      },
                                                                                      "mutations": {
                                                                                        "ORF1a": [
                                                                                          "T2016I",
                                                                                          "S3244L"
                                                                                        ],
                                                                                        "nuc": [
                                                                                          "C6312T",
                                                                                          "C9996T"
                                                                                        ]
                                                                                      }
                                                                                    },
                                                                                    "children": [
                                                                                      {
                                                                                        "branch_attrs": {
                                                                                          "labels": {
                                                                                            "aa": "N: Q163R; ORF1a: T814I"
                                                                                          },
                                                                                          "mutations": {
                                                                                            "N": [
                                                                                              "Q163R"
                                                                                            ],
                                                                                            "ORF1a": [
                                                                                              "T814I"
                                                                                            ],
                                                                                            "nuc": [
                                                                                              "C2706T",
                                                                                              "C5869T",
                                                                                              "T9358C",
                                                                                              "C10789T",
                                                                                              "A28761G",
                                                                                              "C29503T",
                                                                                              "A29767T"
                                                                                            ]
                                                                                          }
                                                                                        },
                                                                                        "name": "Chile/RM-191591/2020",
                                                                                        "node_attrs": {

                                                                                          "author": {
                                                                                            "author": "Javier Tognarelli et al",
                                                                                            "value": "Javier Tognarelli et al"
                                                                                          },
                                                                                          "clade_membership": {
                                                                                            "value": "20D"
                                                                                          },
                                                                                          "country": {
                                                                                            "value": "Chile"
                                                                                          },
                                                                                          "div": 23,
                                                                                          "division": {
                                                                                            "value": "Region Metropolitana de Santiago"
                                                                                          },
                                                                                          "division_exposure": {
                                                                                            "value": "Region Metropolitana de Santiago"
                                                                                          },
                                                                                          "gisaid_epi_isl": {
                                                                                            "value": "EPI_ISL_746748"
                                                                                          },
                                                                                          "host": {
                                                                                            "value": "Human"
                                                                                          },
                                                                                          "custom_location": {
                                                                                            "confidence": {
                                                                                              "South America": 1.0
                                                                                            },
                                                                                            "entropy": -1.000088900581841e-12,
                                                                                            "value": "South America"
                                                                                          },
                                                                                          "location": {
                                                                                            "value": "Santiago"
                                                                                          },
                                                                                          "num_date": {
                                                                                            "confidence": [
                                                                                              2020.7363387978141,
                                                                                              2020.7363387978141
                                                                                            ],
                                                                                            "value": 2020.7363387978141
                                                                                          },
                                                                                          "originating_lab": {
                                                                                            "value": "Genetica Molecular and Subdepartamento de Virologia ISP Chile"
                                                                                          },
                                                                                          "pangolin_lineage": {
                                                                                            "value": "C.6"
                                                                                          },
                                                                                          "recency": {
                                                                                            "value": "Older"
                                                                                          },
                                                                                          "region": {
                                                                                            "value": "South America"
                                                                                          },
                                                                                          "region_exposure": {
                                                                                            "value": "South America"
                                                                                          },

                                                                                          "subclade_membership": {
                                                                                            "value": "20D"
                                                                                          },
                                                                                          "submitting_lab": {
                                                                                            "value": "Instituto de Salud Publica de Chile"
                                                                                          },
                                                                                          "url": "https://www.gisaid.org"
                                                                                        }
                                                                                      },
                                                                                      {
                                                                                        "branch_attrs": {
                                                                                          "labels": {
                                                                                            "aa": "ORF1a: R24C, L122F, Q998H, V4260L; ORF1b: Q813H; ORF3a: S166L, W193L; S: L5F"
                                                                                          },
                                                                                          "mutations": {
                                                                                            "ORF1a": [
                                                                                              "R24C",
                                                                                              "L122F",
                                                                                              "Q998H",
                                                                                              "V4260L"
                                                                                            ],
                                                                                            "ORF1b": [
                                                                                              "Q813H"
                                                                                            ],
                                                                                            "ORF3a": [
                                                                                              "S166L",
                                                                                              "W193L"
                                                                                            ],
                                                                                            "S": [
                                                                                              "L5F"
                                                                                            ],
                                                                                            "nuc": [
                                                                                              "C222T",
                                                                                              "C335T",
                                                                                              "C629T",
                                                                                              "G1696A",
                                                                                              "G3259T",
                                                                                              "G13043T",
                                                                                              "G15906T",
                                                                                              "T16950C",
                                                                                              "C21575T",
                                                                                              "C25889T",
                                                                                              "G25970T",
                                                                                              "G26828T",
                                                                                              "G29764A"
                                                                                            ]
                                                                                          }
                                                                                        },
                                                                                        "name": "Argentina/INEI098554/2020",
                                                                                        "node_attrs": {

                                                                                          "author": {
                                                                                            "author": "Baumeister E. et al",
                                                                                            "value": "Baumeister E. et al A"
                                                                                          },
                                                                                          "clade_membership": {
                                                                                            "value": "20D"
                                                                                          },
                                                                                          "country": {
                                                                                            "value": "Argentina"
                                                                                          },
                                                                                          "div": 29,
                                                                                          "division": {
                                                                                            "value": "Buenos Aires"
                                                                                          },
                                                                                          "division_exposure": {
                                                                                            "value": "Buenos Aires"
                                                                                          },
                                                                                          "gisaid_epi_isl": {
                                                                                            "value": "EPI_ISL_856786"
                                                                                          },
                                                                                          "host": {
                                                                                            "value": "Human"
                                                                                          },
                                                                                          "custom_location": {
                                                                                            "confidence": {
                                                                                              "South America": 1.0
                                                                                            },
                                                                                            "entropy": -1.000088900581841e-12,
                                                                                            "value": "South America"
                                                                                          },
                                                                                          "num_date": {
                                                                                            "confidence": [
                                                                                              2020.9494535519125,
                                                                                              2020.9494535519125
                                                                                            ],
                                                                                            "value": 2020.9494535519125
                                                                                          },
                                                                                          "originating_lab": {
                                                                                            "value": "Servicio Virosis Respiratorias-Departamento Virolog\u00eda-INEI"
                                                                                          },
                                                                                          "pangolin_lineage": {
                                                                                            "value": "B.1.1.35"
                                                                                          },
                                                                                          "recency": {
                                                                                            "value": "Older"
                                                                                          },
                                                                                          "region": {
                                                                                            "value": "South America"
                                                                                          },
                                                                                          "region_exposure": {
                                                                                            "value": "South America"
                                                                                          },

                                                                                          "subclade_membership": {
                                                                                            "value": "20D"
                                                                                          },
                                                                                          "submitting_lab": {
                                                                                            "value": "Instituto Nacional Enfermedades Infecciosas C.G.Malbran"
                                                                                          },
                                                                                          "url": "https://www.gisaid.org"
                                                                                        }
                                                                                      }
                                                                                    ],
                                                                                    "name": "NODE_0003365",
                                                                                    "node_attrs": {
                                                                                      "clade_membership": {
                                                                                        "value": "20D"
                                                                                      },
                                                                                      "div": 16,
                                                                                      "custom_location": {
                                                                                        "confidence": {
                                                                                          "Europe": 0.0012048865451507235,
                                                                                          "South America": 0.9982060799130396
                                                                                        },
                                                                                        "entropy": 0.01505731379670263,
                                                                                        "value": "South America"
                                                                                      },
                                                                                      "num_date": {
                                                                                        "confidence": [
                                                                                          2020.280309803187,
                                                                                          2020.6456437763825
                                                                                        ],
                                                                                        "value": 2020.5479768996522
                                                                                      },
                                                                                      "subclade_membership": {
                                                                                        "value": "20D"
                                                                                      }
                                                                                    }
                                                                                  }
                                                                                ],
                                                                                "name": "NODE_0003364",
                                                                                "node_attrs": {
                                                                                  "clade_membership": {
                                                                                    "value": "20D"
                                                                                  },
                                                                                  "div": 14,
                                                                                  "custom_location": {
                                                                                    "confidence": {
                                                                                      "Europe": 0.0013313729084448301,
                                                                                      "South America": 0.9980334260814181
                                                                                    },
                                                                                    "entropy": 0.01630143675257243,
                                                                                    "value": "South America"
                                                                                  },
                                                                                  "num_date": {
                                                                                    "confidence": [
                                                                                      2020.18290417678,
                                                                                      2020.5843315330394
                                                                                    ],
                                                                                    "value": 2020.4722858789726
                                                                                  },
                                                                                  "subclade_membership": {
                                                                                    "value": "20D"
                                                                                  }
                                                                                }
                                                                              }
                                                                            ],
                                                                            "name": "NODE_0002138",
                                                                            "node_attrs": {
                                                                              "clade_membership": {
                                                                                "value": "20D"
                                                                              },
                                                                              "div": 13,
                                                                              "custom_location": {
                                                                                "confidence": {
                                                                                  "Europe": 0.00147000764561006,
                                                                                  "South America": 0.9978452275035811
                                                                                },
                                                                                "entropy": 0.01763825539531437,
                                                                                "value": "South America"
                                                                              },
                                                                              "num_date": {
                                                                                "confidence": [
                                                                                  2020.1173092510198,
                                                                                  2020.5257897611439
                                                                                ],
                                                                                "value": 2020.415433386364
                                                                              },
                                                                              "subclade_membership": {
                                                                                "value": "20D"
                                                                              }
                                                                            }
                                                                          }
                                                                        ],
                                                                        "name": "NODE_0002136",
                                                                        "node_attrs": {
                                                                          "clade_membership": {
                                                                            "value": "20D"
                                                                          },
                                                                          "div": 13,
                                                                          "custom_location": {
                                                                            "confidence": {
                                                                              "Europe": 0.0014855331266601071,
                                                                              "South America": 0.9978252023091942
                                                                            },
                                                                            "entropy": 0.017777744059307366,
                                                                            "value": "South America"
                                                                          },
                                                                          "num_date": {
                                                                            "confidence": [
                                                                              2020.1128714890795,
                                                                              2020.5150857077545
                                                                            ],
                                                                            "value": 2020.3734024633663
                                                                          },
                                                                          "subclade_membership": {
                                                                            "value": "20D"
                                                                          }
                                                                        }
                                                                      }
                                                                    ],
                                                                    "name": "NODE_0003363",
                                                                    "node_attrs": {
                                                                      "clade_membership": {
                                                                        "value": "20D"
                                                                      },
                                                                      "div": 13,
                                                                      "custom_location": {
                                                                        "confidence": {
                                                                          "Europe": 0.001500190985553462,
                                                                          "South America": 0.9978062772537382
                                                                        },
                                                                        "entropy": 0.017909423710111592,
                                                                        "value": "South America"
                                                                      },
                                                                      "num_date": {
                                                                        "confidence": [
                                                                          2020.173474837377,
                                                                          2020.4141746914238
                                                                        ],
                                                                        "value": 2020.3030271632874
                                                                      },
                                                                      "subclade_membership": {
                                                                        "value": "20D"
                                                                      }
                                                                    }
                                                                  },
                                                                  {
                                                                    "branch_attrs": {
                                                                      "mutations": {}
                                                                    },
                                                                    "children": [
                                                                      {
                                                                        "branch_attrs": {
                                                                          "labels": {
                                                                            "aa": "N: R185L; ORF1a: P2605S; S: P631S"
                                                                          },
                                                                          "mutations": {
                                                                            "N": [
                                                                              "R185L"
                                                                            ],
                                                                            "ORF1a": [
                                                                              "P2605S"
                                                                            ],
                                                                            "S": [
                                                                              "P631S"
                                                                            ],
                                                                            "nuc": [
                                                                              "C8078T",
                                                                              "C19854T",
                                                                              "C23453T",
                                                                              "G28827T"
                                                                            ]
                                                                          }
                                                                        },
                                                                        "name": "Peru/ANC-UPCH-0010/2020",
                                                                        "node_attrs": {

                                                                          "author": {
                                                                            "author": "Pablo Tsukayama et al",
                                                                            "value": "Pablo Tsukayama et al"
                                                                          },
                                                                          "clade_membership": {
                                                                            "value": "20D"
                                                                          },
                                                                          "country": {
                                                                            "value": "Peru"
                                                                          },
                                                                          "div": 15,
                                                                          "division": {
                                                                            "value": "Ancash"
                                                                          },
                                                                          "division_exposure": {
                                                                            "value": "Ancash"
                                                                          },
                                                                          "gisaid_epi_isl": {
                                                                            "value": "EPI_ISL_540923"
                                                                          },
                                                                          "host": {
                                                                            "value": "Human"
                                                                          },
                                                                          "custom_location": {
                                                                            "confidence": {
                                                                              "South America": 0.9999999999999999
                                                                            },
                                                                            "entropy": -9.99866855976916e-13,
                                                                            "value": "South America"
                                                                          },
                                                                          "location": {
                                                                            "value": "Huarmey"
                                                                          },
                                                                          "num_date": {
                                                                            "confidence": [
                                                                              2020.4603825136612,
                                                                              2020.4603825136612
                                                                            ],
                                                                            "value": 2020.4603825136612
                                                                          },
                                                                          "originating_lab": {
                                                                            "value": "Laboratorio de Referencia Nacional de Virus Respiratorios, Instituto Nacional de Salud Peru"
                                                                          },
                                                                          "pangolin_lineage": {
                                                                            "value": "B.1.1.1"
                                                                          },
                                                                          "recency": {
                                                                            "value": "Older"
                                                                          },
                                                                          "region": {
                                                                            "value": "South America"
                                                                          },
                                                                          "region_exposure": {
                                                                            "value": "South America"
                                                                          },

                                                                          "subclade_membership": {
                                                                            "value": "20D"
                                                                          },
                                                                          "submitting_lab": {
                                                                            "value": "Laboratorio de Gen\u00f3mica Microbiana, Universidad Peruana Cayetano Heredia"
                                                                          },
                                                                          "url": "https://www.gisaid.org"
                                                                        }
                                                                      },
                                                                      {
                                                                        "branch_attrs": {
                                                                          "mutations": {}
                                                                        },
                                                                        "children": [
                                                                          {
                                                                            "branch_attrs": {
                                                                              "labels": {
                                                                                "aa": "N: S193I; ORF7b: T40I"
                                                                              },
                                                                              "mutations": {
                                                                                "N": [
                                                                                  "S193I"
                                                                                ],
                                                                                "ORF7b": [
                                                                                  "T40I"
                                                                                ],
                                                                                "nuc": [
                                                                                  "C2644T",
                                                                                  "C5770T",
                                                                                  "G15732A",
                                                                                  "C27874T",
                                                                                  "C28849T",
                                                                                  "G28851T"
                                                                                ]
                                                                              }
                                                                            },
                                                                            "children": [
                                                                              {
                                                                                "branch_attrs": {
                                                                                  "labels": {
                                                                                    "aa": "ORF1a: S3601F"
                                                                                  },
                                                                                  "mutations": {
                                                                                    "ORF1a": [
                                                                                      "S3601F"
                                                                                    ],
                                                                                    "nuc": [
                                                                                      "C11067T"
                                                                                    ]
                                                                                  }
                                                                                },
                                                                                "name": "Peru/AMA-UPCH-0269/2020",
                                                                                "node_attrs": {

                                                                                  "author": {
                                                                                    "author": "Pablo Tsukayama et al",
                                                                                    "value": "Pablo Tsukayama et al"
                                                                                  },
                                                                                  "clade_membership": {
                                                                                    "value": "20D"
                                                                                  },
                                                                                  "country": {
                                                                                    "value": "Peru"
                                                                                  },
                                                                                  "div": 18,
                                                                                  "division": {
                                                                                    "value": "Amazonas PE"
                                                                                  },
                                                                                  "division_exposure": {
                                                                                    "value": "Amazonas PE"
                                                                                  },
                                                                                  "gisaid_epi_isl": {
                                                                                    "value": "EPI_ISL_729870"
                                                                                  },
                                                                                  "host": {
                                                                                    "value": "Human"
                                                                                  },
                                                                                  "custom_location": {
                                                                                    "confidence": {
                                                                                      "South America": 1.0
                                                                                    },
                                                                                    "entropy": -1.000088900581841e-12,
                                                                                    "value": "South America"
                                                                                  },
                                                                                  "location": {
                                                                                    "value": "Bongara"
                                                                                  },
                                                                                  "num_date": {
                                                                                    "confidence": [
                                                                                      2020.75,
                                                                                      2020.75
                                                                                    ],
                                                                                    "value": 2020.75
                                                                                  },
                                                                                  "originating_lab": {
                                                                                    "value": "Instituto de Medicina Tropical, Universidad Nacional Toribio Rodr\u00edguez de Mendoza de Amazonas"
                                                                                  },
                                                                                  "pangolin_lineage": {
                                                                                    "value": "B.1.1.1"
                                                                                  },
                                                                                  "recency": {
                                                                                    "value": "Older"
                                                                                  },
                                                                                  "region": {
                                                                                    "value": "South America"
                                                                                  },
                                                                                  "region_exposure": {
                                                                                    "value": "South America"
                                                                                  },

                                                                                  "subclade_membership": {
                                                                                    "value": "20D"
                                                                                  },
                                                                                  "submitting_lab": {
                                                                                    "value": "Laboratorio de Gen\u00f3mica Microbiana, Universidad Peruana Cayetano Heredia"
                                                                                  },
                                                                                  "url": "https://www.gisaid.org"
                                                                                }
                                                                              },
                                                                              {
                                                                                "branch_attrs": {
                                                                                  "mutations": {
                                                                                    "nuc": [
                                                                                      "T17235C"
                                                                                    ]
                                                                                  }
                                                                                },
                                                                                "name": "Peru/AMA-UPCH-0274/2020",
                                                                                "node_attrs": {

                                                                                  "author": {
                                                                                    "author": "Pablo Tsukayama et al",
                                                                                    "value": "Pablo Tsukayama et al"
                                                                                  },
                                                                                  "clade_membership": {
                                                                                    "value": "20D"
                                                                                  },
                                                                                  "country": {
                                                                                    "value": "Peru"
                                                                                  },
                                                                                  "div": 18,
                                                                                  "division": {
                                                                                    "value": "Amazonas PE"
                                                                                  },
                                                                                  "division_exposure": {
                                                                                    "value": "Amazonas PE"
                                                                                  },
                                                                                  "gisaid_epi_isl": {
                                                                                    "value": "EPI_ISL_729918"
                                                                                  },
                                                                                  "host": {
                                                                                    "value": "Human"
                                                                                  },
                                                                                  "custom_location": {
                                                                                    "confidence": {
                                                                                      "South America": 1.0
                                                                                    },
                                                                                    "entropy": -1.000088900581841e-12,
                                                                                    "value": "South America"
                                                                                  },
                                                                                  "location": {
                                                                                    "value": "Chachapoyas"
                                                                                  },
                                                                                  "num_date": {
                                                                                    "confidence": [
                                                                                      2020.610655737705,
                                                                                      2020.610655737705
                                                                                    ],
                                                                                    "value": 2020.610655737705
                                                                                  },
                                                                                  "originating_lab": {
                                                                                    "value": "Instituto de Medicina Tropical, Universidad Nacional Toribio Rodr\u00edguez de Mendoza de Amazonas"
                                                                                  },
                                                                                  "pangolin_lineage": {
                                                                                    "value": "B.1.1.1"
                                                                                  },
                                                                                  "recency": {
                                                                                    "value": "Older"
                                                                                  },
                                                                                  "region": {
                                                                                    "value": "South America"
                                                                                  },
                                                                                  "region_exposure": {
                                                                                    "value": "South America"
                                                                                  },

                                                                                  "subclade_membership": {
                                                                                    "value": "20D"
                                                                                  },
                                                                                  "submitting_lab": {
                                                                                    "value": "Laboratorio de Gen\u00f3mica Microbiana, Universidad Peruana Cayetano Heredia"
                                                                                  },
                                                                                  "url": "https://www.gisaid.org"
                                                                                }
                                                                              }
                                                                            ],
                                                                            "name": "NODE_0003471",
                                                                            "node_attrs": {
                                                                              "clade_membership": {
                                                                                "value": "20D"
                                                                              },
                                                                              "div": 17,
                                                                              "custom_location": {
                                                                                "confidence": {
                                                                                  "Europe": 0.0012177530113703363,
                                                                                  "South America": 0.9981893860144186
                                                                                },
                                                                                "entropy": 0.015176936252666643,
                                                                                "value": "South America"
                                                                              },
                                                                              "num_date": {
                                                                                "confidence": [
                                                                                  2020.5412038303502,
                                                                                  2020.6087508451178
                                                                                ],
                                                                                "value": 2020.5884082734503
                                                                              },
                                                                              "subclade_membership": {
                                                                                "value": "20D"
                                                                              }
                                                                            }
                                                                          },
                                                                          {
                                                                            "branch_attrs": {
                                                                              "mutations": {}
                                                                            },
                                                                            "children": [
                                                                              {
                                                                                "branch_attrs": {
                                                                                  "labels": {
                                                                                    "aa": "N: Q28R; ORF9b: R25G; S: A1078S"
                                                                                  },
                                                                                  "mutations": {
                                                                                    "N": [
                                                                                      "Q28R"
                                                                                    ],
                                                                                    "ORF9b": [
                                                                                      "R25G"
                                                                                    ],
                                                                                    "S": [
                                                                                      "A1078S"
                                                                                    ],
                                                                                    "nuc": [
                                                                                      "G24794T",
                                                                                      "A28356G"
                                                                                    ]
                                                                                  }
                                                                                },
                                                                                "children": [
                                                                                  {
                                                                                    "branch_attrs": {
                                                                                      "labels": {
                                                                                        "aa": "ORF1a: G519S"
                                                                                      },
                                                                                      "mutations": {
                                                                                        "ORF1a": [
                                                                                          "G519S"
                                                                                        ],
                                                                                        "nuc": [
                                                                                          "G1820A",
                                                                                          "A3853G",
                                                                                          "T10942C"
                                                                                        ]
                                                                                      }
                                                                                    },
                                                                                    "name": "Peru/CAL-UPCH-0046/2020",
                                                                                    "node_attrs": {

                                                                                      "author": {
                                                                                        "author": "Pablo Tsukayama et al",
                                                                                        "value": "Pablo Tsukayama et al"
                                                                                      },
                                                                                      "clade_membership": {
                                                                                        "value": "20D"
                                                                                      },
                                                                                      "country": {
                                                                                        "value": "Peru"
                                                                                      },
                                                                                      "div": 16,
                                                                                      "division": {
                                                                                        "value": "Callao"
                                                                                      },
                                                                                      "division_exposure": {
                                                                                        "value": "Callao"
                                                                                      },
                                                                                      "gisaid_epi_isl": {
                                                                                        "value": "EPI_ISL_540937"
                                                                                      },
                                                                                      "host": {
                                                                                        "value": "Human"
                                                                                      },
                                                                                      "custom_location": {
                                                                                        "confidence": {
                                                                                          "South America": 1.0
                                                                                        },
                                                                                        "entropy": -1.000088900581841e-12,
                                                                                        "value": "South America"
                                                                                      },
                                                                                      "location": {
                                                                                        "value": "Callao"
                                                                                      },
                                                                                      "num_date": {
                                                                                        "confidence": [
                                                                                          2020.457650273224,
                                                                                          2020.457650273224
                                                                                        ],
                                                                                        "value": 2020.457650273224
                                                                                      },
                                                                                      "originating_lab": {
                                                                                        "value": "Laboratorio de Referencia Nacional de Virus Respiratorios, Instituto Nacional de Salud Peru"
                                                                                      },
                                                                                      "pangolin_lineage": {
                                                                                        "value": "C.4"
                                                                                      },
                                                                                      "recency": {
                                                                                        "value": "Older"
                                                                                      },
                                                                                      "region": {
                                                                                        "value": "South America"
                                                                                      },
                                                                                      "region_exposure": {
                                                                                        "value": "South America"
                                                                                      },

                                                                                      "subclade_membership": {
                                                                                        "value": "20D"
                                                                                      },
                                                                                      "submitting_lab": {
                                                                                        "value": "Laboratorio de Gen\u00f3mica Microbiana, Universidad Peruana Cayetano Heredia"
                                                                                      },
                                                                                      "url": "https://www.gisaid.org"
                                                                                    }
                                                                                  },
                                                                                  {
                                                                                    "branch_attrs": {
                                                                                      "mutations": {
                                                                                        "nuc": [
                                                                                          "A17409G"
                                                                                        ]
                                                                                      }
                                                                                    },
                                                                                    "children": [
                                                                                      {
                                                                                        "branch_attrs": {
                                                                                          "mutations": {
                                                                                            "nuc": [
                                                                                              "G3847A",
                                                                                              "G17721T",
                                                                                              "C23248T"
                                                                                            ]
                                                                                          }
                                                                                        },
                                                                                        "name": "Peru/LIM-UPCH-0368/2020",
                                                                                        "node_attrs": {

                                                                                          "author": {
                                                                                            "author": "Pablo Tsukayama et al",
                                                                                            "value": "Pablo Tsukayama et al"
                                                                                          },
                                                                                          "clade_membership": {
                                                                                            "value": "20D"
                                                                                          },
                                                                                          "country": {
                                                                                            "value": "Peru"
                                                                                          },
                                                                                          "div": 17,
                                                                                          "division": {
                                                                                            "value": "Lima"
                                                                                          },
                                                                                          "division_exposure": {
                                                                                            "value": "Lima"
                                                                                          },
                                                                                          "gisaid_epi_isl": {
                                                                                            "value": "EPI_ISL_812516"
                                                                                          },
                                                                                          "host": {
                                                                                            "value": "Human"
                                                                                          },
                                                                                          "custom_location": {
                                                                                            "confidence": {
                                                                                              "South America": 1.0
                                                                                            },
                                                                                            "entropy": -1.000088900581841e-12,
                                                                                            "value": "South America"
                                                                                          },
                                                                                          "num_date": {
                                                                                            "confidence": [
                                                                                              2020.9494535519125,
                                                                                              2020.9494535519125
                                                                                            ],
                                                                                            "value": 2020.9494535519125
                                                                                          },
                                                                                          "originating_lab": {
                                                                                            "value": "Laboratorio de Referencia Nacional de Virus Respiratorios, Instituto Nacional de Salud Peru"
                                                                                          },
                                                                                          "pangolin_lineage": {
                                                                                            "value": "C.4"
                                                                                          },
                                                                                          "recency": {
                                                                                            "value": "Older"
                                                                                          },
                                                                                          "region": {
                                                                                            "value": "South America"
                                                                                          },
                                                                                          "region_exposure": {
                                                                                            "value": "South America"
                                                                                          },

                                                                                          "subclade_membership": {
                                                                                            "value": "20D"
                                                                                          },
                                                                                          "submitting_lab": {
                                                                                            "value": "Laboratorio de Gen\u00f3mica Microbiana, Universidad Peruana Cayetano Heredia"
                                                                                          },
                                                                                          "url": "https://www.gisaid.org"
                                                                                        }
                                                                                      },
                                                                                      {
                                                                                        "branch_attrs": {
                                                                                          "labels": {
                                                                                            "aa": "ORF1a: A260T, E940K, R3993C; ORF3a: K66N, T175I"
                                                                                          },
                                                                                          "mutations": {
                                                                                            "ORF1a": [
                                                                                              "A260T",
                                                                                              "E940K",
                                                                                              "R3993C"
                                                                                            ],
                                                                                            "ORF3a": [
                                                                                              "K66N",
                                                                                              "T175I"
                                                                                            ],
                                                                                            "nuc": [
                                                                                              "G1043A",
                                                                                              "G3083A",
                                                                                              "C12242T",
                                                                                              "A25590T",
                                                                                              "C25916T"
                                                                                            ]
                                                                                          }
                                                                                        },
                                                                                        "name": "Peru/LIM-INS-191/2020",
                                                                                        "node_attrs": {

                                                                                          "author": {
                                                                                            "author": "Carlos Padilla Rojas et al",
                                                                                            "value": "Carlos Padilla Rojas et al"
                                                                                          },
                                                                                          "clade_membership": {
                                                                                            "value": "20D"
                                                                                          },
                                                                                          "country": {
                                                                                            "value": "Peru"
                                                                                          },
                                                                                          "div": 19,
                                                                                          "division": {
                                                                                            "value": "Lima"
                                                                                          },
                                                                                          "division_exposure": {
                                                                                            "value": "Lima"
                                                                                          },
                                                                                          "gisaid_epi_isl": {
                                                                                            "value": "EPI_ISL_1092342"
                                                                                          },
                                                                                          "host": {
                                                                                            "value": "Human"
                                                                                          },
                                                                                          "custom_location": {
                                                                                            "confidence": {
                                                                                              "South America": 1.0
                                                                                            },
                                                                                            "entropy": -1.000088900581841e-12,
                                                                                            "value": "South America"
                                                                                          },
                                                                                          "num_date": {
                                                                                            "confidence": [
                                                                                              2020.6707650273224,
                                                                                              2020.6707650273224
                                                                                            ],
                                                                                            "value": 2020.6707650273224
                                                                                          },
                                                                                          "originating_lab": {
                                                                                            "value": "Laboratorio de Referencia Nacional de Virus Respiratorio. Instituto Nacional de Salud Per\u00fa"
                                                                                          },
                                                                                          "pangolin_lineage": {
                                                                                            "value": "C.4"
                                                                                          },
                                                                                          "recency": {
                                                                                            "value": "3-7 days ago"
                                                                                          },
                                                                                          "region": {
                                                                                            "value": "South America"
                                                                                          },
                                                                                          "region_exposure": {
                                                                                            "value": "South America"
                                                                                          },

                                                                                          "subclade_membership": {
                                                                                            "value": "20D"
                                                                                          },
                                                                                          "submitting_lab": {
                                                                                            "value": "Laboratorio de Referencia Nacional de Biotecnolog\u00eda y Biolog\u00eda Molecular. Instituto Nacional de Salud Per\u00fa"
                                                                                          },
                                                                                          "url": "https://www.gisaid.org"
                                                                                        }
                                                                                      }
                                                                                    ],
                                                                                    "name": "NODE_0003385",
                                                                                    "node_attrs": {
                                                                                      "clade_membership": {
                                                                                        "value": "20D"
                                                                                      },
                                                                                      "div": 14,
                                                                                      "custom_location": {
                                                                                        "confidence": {
                                                                                          "Europe": 0.0012057305809734659,
                                                                                          "South America": 0.9982050562833344
                                                                                        },
                                                                                        "entropy": 0.015064540071078682,
                                                                                        "value": "South America"
                                                                                      },
                                                                                      "num_date": {
                                                                                        "confidence": [
                                                                                          2020.420164706289,
                                                                                          2020.646838054359
                                                                                        ],
                                                                                        "value": 2020.481568759739
                                                                                      },
                                                                                      "subclade_membership": {
                                                                                        "value": "20D"
                                                                                      }
                                                                                    }
                                                                                  }
                                                                                ],
                                                                                "name": "NODE_0003384",
                                                                                "node_attrs": {
                                                                                  "clade_membership": {
                                                                                    "value": "20D"
                                                                                  },
                                                                                  "div": 13,
                                                                                  "custom_location": {
                                                                                    "confidence": {
                                                                                      "Europe": 0.0013414542173833717,
                                                                                      "South America": 0.998021256837665
                                                                                    },
                                                                                    "entropy": 0.016386043207344318,
                                                                                    "value": "South America"
                                                                                  },
                                                                                  "num_date": {
                                                                                    "confidence": [
                                                                                      2020.280937577108,
                                                                                      2020.4428598760228
                                                                                    ],
                                                                                    "value": 2020.3720778736958
                                                                                  },
                                                                                  "subclade_membership": {
                                                                                    "value": "20D"
                                                                                  }
                                                                                }
                                                                              },
                                                                              {
                                                                                "branch_attrs": {
                                                                                  "mutations": {}
                                                                                },
                                                                                "children": [
                                                                                  {
                                                                                    "branch_attrs": {
                                                                                      "mutations": {
                                                                                        "nuc": [
                                                                                          "T27384C"
                                                                                        ]
                                                                                      }
                                                                                    },
                                                                                    "children": [
                                                                                      {
                                                                                        "branch_attrs": {
                                                                                          "labels": {
                                                                                            "aa": "ORF1a: A656V, A3143V; ORF1b: K94R; ORF6: D61H; ORF8: F3L"
                                                                                          },
                                                                                          "mutations": {
                                                                                            "ORF1a": [
                                                                                              "A656V",
                                                                                              "A3143V"
                                                                                            ],
                                                                                            "ORF1b": [
                                                                                              "K94R"
                                                                                            ],
                                                                                            "ORF6": [
                                                                                              "D61H"
                                                                                            ],
                                                                                            "ORF8": [
                                                                                              "F3L"
                                                                                            ],
                                                                                            "nuc": [
                                                                                              "C2232T",
                                                                                              "C3382T",
                                                                                              "C9693T",
                                                                                              "T10411C",
                                                                                              "A13748G",
                                                                                              "G26196A",
                                                                                              "G27382C",
                                                                                              "T27900C"
                                                                                            ]
                                                                                          }
                                                                                        },
                                                                                        "name": "Chile/LI-4/2020",
                                                                                        "node_attrs": {

                                                                                          "author": {
                                                                                            "author": "M. Latorre et al",
                                                                                            "value": "M. Latorre et al"
                                                                                          },
                                                                                          "clade_membership": {
                                                                                            "value": "20D"
                                                                                          },
                                                                                          "country": {
                                                                                            "value": "Chile"
                                                                                          },
                                                                                          "div": 20,
                                                                                          "division": {
                                                                                            "value": "O'Higgins"
                                                                                          },
                                                                                          "division_exposure": {
                                                                                            "value": "O'Higgins"
                                                                                          },
                                                                                          "gisaid_epi_isl": {
                                                                                            "value": "EPI_ISL_755302"
                                                                                          },
                                                                                          "host": {
                                                                                            "value": "Human"
                                                                                          },
                                                                                          "custom_location": {
                                                                                            "confidence": {
                                                                                              "South America": 1.0
                                                                                            },
                                                                                            "entropy": -1.000088900581841e-12,
                                                                                            "value": "South America"
                                                                                          },
                                                                                          "location": {
                                                                                            "value": "San Francisco de Mostazal"
                                                                                          },
                                                                                          "num_date": {
                                                                                            "confidence": [
                                                                                              2020.6352459016393,
                                                                                              2020.6352459016393
                                                                                            ],
                                                                                            "value": 2020.6352459016393
                                                                                          },
                                                                                          "originating_lab": {
                                                                                            "value": "Laboratorio de Bioingenier\u00eda, Instituto de Ciencias de la Ingenier\u00eda, Universidad de O\u00b4Higgins"
                                                                                          },
                                                                                          "pangolin_lineage": {
                                                                                            "value": "B.1.1.1"
                                                                                          },
                                                                                          "recency": {
                                                                                            "value": "Older"
                                                                                          },
                                                                                          "region": {
                                                                                            "value": "South America"
                                                                                          },
                                                                                          "region_exposure": {
                                                                                            "value": "South America"
                                                                                          },

                                                                                          "subclade_membership": {
                                                                                            "value": "20D"
                                                                                          },
                                                                                          "submitting_lab": {
                                                                                            "value": "Center for Mathematical Modeling and Center for Genome Regulation. Santiago, Chile"
                                                                                          },
                                                                                          "url": "https://www.gisaid.org"
                                                                                        }
                                                                                      },
                                                                                      {
                                                                                        "branch_attrs": {
                                                                                          "labels": {
                                                                                            "aa": "ORF3a: K75N, S166L; ORF6: H3Y; S: L18F, S221L"
                                                                                          },
                                                                                          "mutations": {
                                                                                            "ORF3a": [
                                                                                              "K75N",
                                                                                              "S166L"
                                                                                            ],
                                                                                            "ORF6": [
                                                                                              "H3Y"
                                                                                            ],
                                                                                            "S": [
                                                                                              "L18F",
                                                                                              "S221L"
                                                                                            ],
                                                                                            "nuc": [
                                                                                              "C6196T",
                                                                                              "C21614T",
                                                                                              "C22224T",
                                                                                              "G25617T",
                                                                                              "C25889T",
                                                                                              "C27208T",
                                                                                              "C29722T"
                                                                                            ]
                                                                                          }
                                                                                        },
                                                                                        "name": "Peru/LIM-UPCH-0284/2020",
                                                                                        "node_attrs": {

                                                                                          "author": {
                                                                                            "author": "Pablo Tsukayama et al",
                                                                                            "value": "Pablo Tsukayama et al"
                                                                                          },
                                                                                          "clade_membership": {
                                                                                            "value": "20D"
                                                                                          },
                                                                                          "country": {
                                                                                            "value": "Peru"
                                                                                          },
                                                                                          "div": 19,
                                                                                          "division": {
                                                                                            "value": "Lima"
                                                                                          },
                                                                                          "division_exposure": {
                                                                                            "value": "Lima"
                                                                                          },
                                                                                          "gisaid_epi_isl": {
                                                                                            "value": "EPI_ISL_812446"
                                                                                          },
                                                                                          "host": {
                                                                                            "value": "Human"
                                                                                          },
                                                                                          "custom_location": {
                                                                                            "confidence": {
                                                                                              "South America": 1.0
                                                                                            },
                                                                                            "entropy": -1.000088900581841e-12,
                                                                                            "value": "South America"
                                                                                          },
                                                                                          "num_date": {
                                                                                            "confidence": [
                                                                                              2020.9494535519125,
                                                                                              2020.9494535519125
                                                                                            ],
                                                                                            "value": 2020.9494535519125
                                                                                          },
                                                                                          "originating_lab": {
                                                                                            "value": "Laboratorio de Referencia Nacional de Virus Respiratorios, Instituto Nacional de Salud Peru"
                                                                                          },
                                                                                          "pangolin_lineage": {
                                                                                            "value": "B.1.1.1"
                                                                                          },
                                                                                          "recency": {
                                                                                            "value": "Older"
                                                                                          },
                                                                                          "region": {
                                                                                            "value": "South America"
                                                                                          },
                                                                                          "region_exposure": {
                                                                                            "value": "South America"
                                                                                          },

                                                                                          "subclade_membership": {
                                                                                            "value": "20D"
                                                                                          },
                                                                                          "submitting_lab": {
                                                                                            "value": "Laboratorio de Gen\u00f3mica Microbiana, Universidad Peruana Cayetano Heredia"
                                                                                          },
                                                                                          "url": "https://www.gisaid.org"
                                                                                        }
                                                                                      }
                                                                                    ],
                                                                                    "name": "NODE_0003358",
                                                                                    "node_attrs": {
                                                                                      "clade_membership": {
                                                                                        "value": "20D"
                                                                                      },
                                                                                      "div": 12,
                                                                                      "custom_location": {
                                                                                        "confidence": {
                                                                                          "Europe": 0.0012882229685991136,
                                                                                          "South America": 0.9981060217321178
                                                                                        },
                                                                                        "entropy": 0.015759197024368815,
                                                                                        "value": "South America"
                                                                                      },
                                                                                      "num_date": {
                                                                                        "confidence": [
                                                                                          2020.1830474529086,
                                                                                          2020.48219551882
                                                                                        ],
                                                                                        "value": 2020.3701730121631
                                                                                      },
                                                                                      "subclade_membership": {
                                                                                        "value": "20D"
                                                                                      }
                                                                                    }
                                                                                  },
                                                                                  {
                                                                                    "branch_attrs": {
                                                                                      "mutations": {}
                                                                                    },
                                                                                    "children": [
                                                                                      {
                                                                                        "branch_attrs": {
                                                                                          "mutations": {
                                                                                            "nuc": [
                                                                                              "C11758T"
                                                                                            ]
                                                                                          }
                                                                                        },
                                                                                        "children": [
                                                                                          {
                                                                                            "branch_attrs": {
                                                                                              "labels": {
                                                                                                "aa": "ORF1a: Q991R, T1538I; ORF1b: D2323Y"
                                                                                              },
                                                                                              "mutations": {
                                                                                                "ORF1a": [
                                                                                                  "Q991R",
                                                                                                  "T1538I"
                                                                                                ],
                                                                                                "ORF1b": [
                                                                                                  "D2323Y"
                                                                                                ],
                                                                                                "nuc": [
                                                                                                  "A3237G",
                                                                                                  "C4878T",
                                                                                                  "G5515T",
                                                                                                  "C10078T",
                                                                                                  "C11812T",
                                                                                                  "G20434T"
                                                                                                ]
                                                                                              }
                                                                                            },
                                                                                            "children": [
                                                                                              {
                                                                                                "branch_attrs": {
                                                                                                  "mutations": {}
                                                                                                },
                                                                                                "name": "Ecuador/USFQ-185/2020",
                                                                                                "node_attrs": {

                                                                                                  "author": {
                                                                                                    "author": "Bel\u00e9n Prado-Vivar et al",
                                                                                                    "value": "Bel\u00e9n Prado-Vivar et al"
                                                                                                  },
                                                                                                  "clade_membership": {
                                                                                                    "value": "20D"
                                                                                                  },
                                                                                                  "country": {
                                                                                                    "value": "Ecuador"
                                                                                                  },
                                                                                                  "div": 18,
                                                                                                  "division": {
                                                                                                    "value": "Imbabura"
                                                                                                  },
                                                                                                  "division_exposure": {
                                                                                                    "value": "Imbabura"
                                                                                                  },
                                                                                                  "gisaid_epi_isl": {
                                                                                                    "value": "EPI_ISL_697784"
                                                                                                  },
                                                                                                  "host": {
                                                                                                    "value": "Human"
                                                                                                  },
                                                                                                  "custom_location": {
                                                                                                    "confidence": {
                                                                                                      "South America": 1.0
                                                                                                    },
                                                                                                    "entropy": -1.000088900581841e-12,
                                                                                                    "value": "South America"
                                                                                                  },
                                                                                                  "location": {
                                                                                                    "value": "Otavalo"
                                                                                                  },
                                                                                                  "num_date": {
                                                                                                    "confidence": [
                                                                                                      2020.613387978142,
                                                                                                      2020.613387978142
                                                                                                    ],
                                                                                                    "value": 2020.613387978142
                                                                                                  },
                                                                                                  "originating_lab": {
                                                                                                    "value": "Institute of Microbiology, Universidad San Francisco de Quito"
                                                                                                  },
                                                                                                  "pangolin_lineage": {
                                                                                                    "value": "B.1.1.1"
                                                                                                  },
                                                                                                  "recency": {
                                                                                                    "value": "Older"
                                                                                                  },
                                                                                                  "region": {
                                                                                                    "value": "South America"
                                                                                                  },
                                                                                                  "region_exposure": {
                                                                                                    "value": "South America"
                                                                                                  },

                                                                                                  "subclade_membership": {
                                                                                                    "value": "20D"
                                                                                                  },
                                                                                                  "submitting_lab": {
                                                                                                    "value": "Institute of Microbiology, Universidad San Francisco de Quito"
                                                                                                  },
                                                                                                  "url": "https://www.gisaid.org"
                                                                                                }
                                                                                              },
                                                                                              {
                                                                                                "branch_attrs": {
                                                                                                  "mutations": {}
                                                                                                },
                                                                                                "name": "Ecuador/USFQ-189/2020",
                                                                                                "node_attrs": {

                                                                                                  "author": {
                                                                                                    "author": "Bel\u00e9n Prado-Vivar et al",
                                                                                                    "value": "Bel\u00e9n Prado-Vivar et al"
                                                                                                  },
                                                                                                  "clade_membership": {
                                                                                                    "value": "20D"
                                                                                                  },
                                                                                                  "country": {
                                                                                                    "value": "Ecuador"
                                                                                                  },
                                                                                                  "div": 18,
                                                                                                  "division": {
                                                                                                    "value": "Imbabura"
                                                                                                  },
                                                                                                  "division_exposure": {
                                                                                                    "value": "Imbabura"
                                                                                                  },
                                                                                                  "gisaid_epi_isl": {
                                                                                                    "value": "EPI_ISL_697786"
                                                                                                  },
                                                                                                  "host": {
                                                                                                    "value": "Human"
                                                                                                  },
                                                                                                  "custom_location": {
                                                                                                    "confidence": {
                                                                                                      "South America": 1.0
                                                                                                    },
                                                                                                    "entropy": -1.000088900581841e-12,
                                                                                                    "value": "South America"
                                                                                                  },
                                                                                                  "location": {
                                                                                                    "value": "Otavalo"
                                                                                                  },
                                                                                                  "num_date": {
                                                                                                    "confidence": [
                                                                                                      2020.613387978142,
                                                                                                      2020.613387978142
                                                                                                    ],
                                                                                                    "value": 2020.613387978142
                                                                                                  },
                                                                                                  "originating_lab": {
                                                                                                    "value": "Institute of Microbiology, Universidad San Francisco de Quito"
                                                                                                  },
                                                                                                  "pangolin_lineage": {
                                                                                                    "value": "B.1.1.1"
                                                                                                  },
                                                                                                  "recency": {
                                                                                                    "value": "Older"
                                                                                                  },
                                                                                                  "region": {
                                                                                                    "value": "South America"
                                                                                                  },
                                                                                                  "region_exposure": {
                                                                                                    "value": "South America"
                                                                                                  },

                                                                                                  "subclade_membership": {
                                                                                                    "value": "20D"
                                                                                                  },
                                                                                                  "submitting_lab": {
                                                                                                    "value": "Institute of Microbiology, Universidad San Francisco de Quito"
                                                                                                  },
                                                                                                  "url": "https://www.gisaid.org"
                                                                                                }
                                                                                              }
                                                                                            ],
                                                                                            "name": "NODE_0003474",
                                                                                            "node_attrs": {
                                                                                              "clade_membership": {
                                                                                                "value": "20D"
                                                                                              },
                                                                                              "div": 18,
                                                                                              "custom_location": {
                                                                                                "confidence": {
                                                                                                  "Europe": 0.008173825178055342,
                                                                                                  "South America": 0.9902852248656149
                                                                                                },
                                                                                                "entropy": 0.06083684842362957,
                                                                                                "value": "South America"
                                                                                              },
                                                                                              "num_date": {
                                                                                                "confidence": [
                                                                                                  2020.5753524358486,
                                                                                                  2020.613387978142
                                                                                                ],
                                                                                                "value": 2020.613387978142
                                                                                              },
                                                                                              "subclade_membership": {
                                                                                                "value": "20D"
                                                                                              }
                                                                                            }
                                                                                          },
                                                                                          {
                                                                                            "branch_attrs": {
                                                                                              "labels": {
                                                                                                "aa": "N: G238C; ORF1a: E1013K, A3143V, T4175I, M4241I; ORF1b: L118F; S: L452R"
                                                                                              },
                                                                                              "mutations": {
                                                                                                "N": [
                                                                                                  "G238C"
                                                                                                ],
                                                                                                "ORF1a": [
                                                                                                  "E1013K",
                                                                                                  "A3143V",
                                                                                                  "T4175I",
                                                                                                  "M4241I"
                                                                                                ],
                                                                                                "ORF1b": [
                                                                                                  "L118F"
                                                                                                ],
                                                                                                "S": [
                                                                                                  "L452R"
                                                                                                ],
                                                                                                "nuc": [
                                                                                                  "T1921C",
                                                                                                  "G3302A",
                                                                                                  "C9693T",
                                                                                                  "C12789T",
                                                                                                  "G12988T",
                                                                                                  "C13819T",
                                                                                                  "T22917G",
                                                                                                  "G28985T",
                                                                                                  "G29422T"
                                                                                                ]
                                                                                              }
                                                                                            },
                                                                                            "children": [
                                                                                              {
                                                                                                "branch_attrs": {
                                                                                                  "mutations": {}
                                                                                                },
                                                                                                "name": "Serbia/Belgrade-J0138082101/2021",
                                                                                                "node_attrs": {
                                                                                                  "author": {
                                                                                                    "author": "Knezevic et al",
                                                                                                    "value": "Knezevic et al"
                                                                                                  },
                                                                                                  "clade_membership": {
                                                                                                    "value": "20D"
                                                                                                  },
                                                                                                  "country": {
                                                                                                    "value": "Europe"
                                                                                                  },
                                                                                                  "div": 21,
                                                                                                  "division": {
                                                                                                    "value": "Europe"
                                                                                                  },
                                                                                                  "division_exposure": {
                                                                                                    "value": "Europe"
                                                                                                  },
                                                                                                  "gisaid_epi_isl": {
                                                                                                    "value": "EPI_ISL_1017690"
                                                                                                  },
                                                                                                  "host": {
                                                                                                    "value": "Human"
                                                                                                  },
                                                                                                  "custom_location": {
                                                                                                    "confidence": {
                                                                                                      "Europe": 1.0
                                                                                                    },
                                                                                                    "entropy": -1.000088900581841e-12,
                                                                                                    "value": "Europe"
                                                                                                  },
                                                                                                  "num_date": {
                                                                                                    "confidence": [
                                                                                                      2021.0561643835617,
                                                                                                      2021.0561643835617
                                                                                                    ],
                                                                                                    "value": 2021.0561643835617
                                                                                                  },
                                                                                                  "originating_lab": {
                                                                                                    "value": "Laboratory for COVID19 diagnostics, Clinical Centre of Serbia"
                                                                                                  },
                                                                                                  "pangolin_lineage": {
                                                                                                    "value": "C.16"
                                                                                                  },
                                                                                                  "recency": {
                                                                                                    "value": "One month ago"
                                                                                                  },
                                                                                                  "region": {
                                                                                                    "value": "Europe"
                                                                                                  },
                                                                                                  "region_exposure": {
                                                                                                    "value": "Europe"
                                                                                                  },
                                                                                                  "subclade_membership": {
                                                                                                    "value": "20D"
                                                                                                  },
                                                                                                  "submitting_lab": {
                                                                                                    "value": "Institute of microbiology and Immunology, Faculty of Medicine, University of Belgrade"
                                                                                                  },
                                                                                                  "url": "https://www.gisaid.org"
                                                                                                }
                                                                                              },
                                                                                              {
                                                                                                "branch_attrs": {
                                                                                                  "mutations": {}
                                                                                                },
                                                                                                "name": "Serbia/Belgrade-3005112601/2021",
                                                                                                "node_attrs": {
                                                                                                  "author": {
                                                                                                    "author": "Knezevic et al",
                                                                                                    "value": "Knezevic et al"
                                                                                                  },
                                                                                                  "clade_membership": {
                                                                                                    "value": "20D"
                                                                                                  },
                                                                                                  "country": {
                                                                                                    "value": "Europe"
                                                                                                  },
                                                                                                  "div": 21,
                                                                                                  "division": {
                                                                                                    "value": "Europe"
                                                                                                  },
                                                                                                  "division_exposure": {
                                                                                                    "value": "Europe"
                                                                                                  },
                                                                                                  "gisaid_epi_isl": {
                                                                                                    "value": "EPI_ISL_1017692"
                                                                                                  },
                                                                                                  "host": {
                                                                                                    "value": "Human"
                                                                                                  },
                                                                                                  "custom_location": {
                                                                                                    "confidence": {
                                                                                                      "Europe": 1.0
                                                                                                    },
                                                                                                    "entropy": -1.000088900581841e-12,
                                                                                                    "value": "Europe"
                                                                                                  },
                                                                                                  "num_date": {
                                                                                                    "confidence": [
                                                                                                      2021.0698630136985,
                                                                                                      2021.0698630136985
                                                                                                    ],
                                                                                                    "value": 2021.0698630136985
                                                                                                  },
                                                                                                  "originating_lab": {
                                                                                                    "value": "Institute of Virology, Vaccines and Sera ''Torlak''"
                                                                                                  },
                                                                                                  "pangolin_lineage": {
                                                                                                    "value": "C.16"
                                                                                                  },
                                                                                                  "recency": {
                                                                                                    "value": "One month ago"
                                                                                                  },
                                                                                                  "region": {
                                                                                                    "value": "Europe"
                                                                                                  },
                                                                                                  "region_exposure": {
                                                                                                    "value": "Europe"
                                                                                                  },
                                                                                                  "subclade_membership": {
                                                                                                    "value": "20D"
                                                                                                  },
                                                                                                  "submitting_lab": {
                                                                                                    "value": "Institute of microbiology and Immunology, Faculty of Medicine, University of Belgrade"
                                                                                                  },
                                                                                                  "url": "https://www.gisaid.org"
                                                                                                }
                                                                                              }
                                                                                            ],
                                                                                            "name": "NODE_0003475",
                                                                                            "node_attrs": {
                                                                                              "clade_membership": {
                                                                                                "value": "20D"
                                                                                              },
                                                                                              "div": 21,
                                                                                              "custom_location": {
                                                                                                "confidence": {
                                                                                                  "Africa": 0.003211807273185333,
                                                                                                  "Asia": 0.009765221839901991,
                                                                                                  "Europe": 0.8777626501462683,
                                                                                                  "South America": 0.10723279206276651
                                                                                                },
                                                                                                "entropy": 0.4313979404981343,
                                                                                                "value": "Europe"
                                                                                              },
                                                                                              "num_date": {
                                                                                                "confidence": [
                                                                                                  2020.9901694783146,
                                                                                                  2021.0561643835617
                                                                                                ],
                                                                                                "value": 2021.049636323745
                                                                                              },
                                                                                              "subclade_membership": {
                                                                                                "value": "20D"
                                                                                              }
                                                                                            }
                                                                                          }
                                                                                        ],
                                                                                        "name": "NODE_0003473",
                                                                                        "node_attrs": {
                                                                                          "clade_membership": {
                                                                                            "value": "20D"
                                                                                          },
                                                                                          "div": 12,
                                                                                          "custom_location": {
                                                                                            "confidence": {
                                                                                              "Africa": 0.0017378561715227154,
                                                                                              "Asia": 0.004650892512460894,
                                                                                              "Europe": 0.08645869153320307,
                                                                                              "South America": 0.905465111133724
                                                                                            },
                                                                                            "entropy": 0.34967769424402656,
                                                                                            "value": "South America"
                                                                                          },
                                                                                          "num_date": {
                                                                                            "confidence": [
                                                                                              2020.2139550960408,
                                                                                              2020.4973037123202
                                                                                            ],
                                                                                            "value": 2020.3717146211527
                                                                                          },
                                                                                          "subclade_membership": {
                                                                                            "value": "20D"
                                                                                          }
                                                                                        }
                                                                                      },
                                                                                      {
                                                                                        "branch_attrs": {
                                                                                          "mutations": {}
                                                                                        },
                                                                                        "children": [
                                                                                          {
                                                                                            "branch_attrs": {
                                                                                              "labels": {
                                                                                                "aa": "ORF1a: V3718F"
                                                                                              },
                                                                                              "mutations": {
                                                                                                "ORF1a": [
                                                                                                  "V3718F"
                                                                                                ],
                                                                                                "nuc": [
                                                                                                  "C7600T",
                                                                                                  "G11417T"
                                                                                                ]
                                                                                              }
                                                                                            },
                                                                                            "children": [
                                                                                              {
                                                                                                "branch_attrs": {
                                                                                                  "labels": {
                                                                                                    "aa": "ORF1a: N1740S, S2048P; S: N280S"
                                                                                                  },
                                                                                                  "mutations": {
                                                                                                    "ORF1a": [
                                                                                                      "N1740S",
                                                                                                      "S2048P"
                                                                                                    ],
                                                                                                    "S": [
                                                                                                      "N280S"
                                                                                                    ],
                                                                                                    "nuc": [
                                                                                                      "A3586G",
                                                                                                      "A5484G",
                                                                                                      "T6407C",
                                                                                                      "G14055A",
                                                                                                      "A22401G"
                                                                                                    ]
                                                                                                  }
                                                                                                },
                                                                                                "name": "Peru/JUN-INS-262/2020",
                                                                                                "node_attrs": {

                                                                                                  "author": {
                                                                                                    "author": "Carlos Padilla Rojas et al",
                                                                                                    "value": "Carlos Padilla Rojas et al"
                                                                                                  },
                                                                                                  "clade_membership": {
                                                                                                    "value": "20D"
                                                                                                  },
                                                                                                  "country": {
                                                                                                    "value": "Peru"
                                                                                                  },
                                                                                                  "div": 18,
                                                                                                  "division": {
                                                                                                    "value": "Junin"
                                                                                                  },
                                                                                                  "division_exposure": {
                                                                                                    "value": "Junin"
                                                                                                  },
                                                                                                  "gisaid_epi_isl": {
                                                                                                    "value": "EPI_ISL_1093160"
                                                                                                  },
                                                                                                  "host": {
                                                                                                    "value": "Human"
                                                                                                  },
                                                                                                  "custom_location": {
                                                                                                    "confidence": {
                                                                                                      "South America": 1.0
                                                                                                    },
                                                                                                    "entropy": -1.000088900581841e-12,
                                                                                                    "value": "South America"
                                                                                                  },
                                                                                                  "num_date": {
                                                                                                    "confidence": [
                                                                                                      2020.7035519125684,
                                                                                                      2020.7035519125684
                                                                                                    ],
                                                                                                    "value": 2020.7035519125684
                                                                                                  },
                                                                                                  "originating_lab": {
                                                                                                    "value": "Laboratorio de Referencia Nacional de Virus Respiratorio. Instituto Nacional de Salud Per\u00fa"
                                                                                                  },
                                                                                                  "pangolin_lineage": {
                                                                                                    "value": "B.1.1.1"
                                                                                                  },
                                                                                                  "recency": {
                                                                                                    "value": "3-7 days ago"
                                                                                                  },
                                                                                                  "region": {
                                                                                                    "value": "South America"
                                                                                                  },
                                                                                                  "region_exposure": {
                                                                                                    "value": "South America"
                                                                                                  },

                                                                                                  "subclade_membership": {
                                                                                                    "value": "20D"
                                                                                                  },
                                                                                                  "submitting_lab": {
                                                                                                    "value": "Laboratorio de Referencia Nacional de Biotecnolog\u00eda y Biolog\u00eda Molecular. Instituto Nacional de Salud Per\u00fa"
                                                                                                  },
                                                                                                  "url": "https://www.gisaid.org"
                                                                                                }
                                                                                              },
                                                                                              {
                                                                                                "branch_attrs": {
                                                                                                  "labels": {
                                                                                                    "aa": "ORF3a: S166L; S: H69Y, D138Y"
                                                                                                  },
                                                                                                  "mutations": {
                                                                                                    "ORF3a": [
                                                                                                      "S166L"
                                                                                                    ],
                                                                                                    "S": [
                                                                                                      "H69Y",
                                                                                                      "D138Y"
                                                                                                    ],
                                                                                                    "nuc": [
                                                                                                      "T8830A",
                                                                                                      "C21767T",
                                                                                                      "G21974T",
                                                                                                      "C25889T"
                                                                                                    ]
                                                                                                  }
                                                                                                },
                                                                                                "name": "Peru/JUN-INS-261/2020",
                                                                                                "node_attrs": {

                                                                                                  "author": {
                                                                                                    "author": "Carlos Padilla Rojas et al",
                                                                                                    "value": "Carlos Padilla Rojas et al"
                                                                                                  },
                                                                                                  "clade_membership": {
                                                                                                    "value": "20D"
                                                                                                  },
                                                                                                  "country": {
                                                                                                    "value": "Peru"
                                                                                                  },
                                                                                                  "div": 17,
                                                                                                  "division": {
                                                                                                    "value": "Junin"
                                                                                                  },
                                                                                                  "division_exposure": {
                                                                                                    "value": "Junin"
                                                                                                  },
                                                                                                  "gisaid_epi_isl": {
                                                                                                    "value": "EPI_ISL_1093168"
                                                                                                  },
                                                                                                  "host": {
                                                                                                    "value": "Human"
                                                                                                  },
                                                                                                  "custom_location": {
                                                                                                    "confidence": {
                                                                                                      "South America": 1.0
                                                                                                    },
                                                                                                    "entropy": -1.000088900581841e-12,
                                                                                                    "value": "South America"
                                                                                                  },
                                                                                                  "num_date": {
                                                                                                    "confidence": [
                                                                                                      2020.6734972677596,
                                                                                                      2020.6734972677596
                                                                                                    ],
                                                                                                    "value": 2020.6734972677596
                                                                                                  },
                                                                                                  "originating_lab": {
                                                                                                    "value": "Laboratorio de Referencia Nacional de Virus Respiratorio. Instituto Nacional de Salud Per\u00fa"
                                                                                                  },
                                                                                                  "pangolin_lineage": {
                                                                                                    "value": "B.1.1.1"
                                                                                                  },
                                                                                                  "recency": {
                                                                                                    "value": "3-7 days ago"
                                                                                                  },
                                                                                                  "region": {
                                                                                                    "value": "South America"
                                                                                                  },
                                                                                                  "region_exposure": {
                                                                                                    "value": "South America"
                                                                                                  },

                                                                                                  "subclade_membership": {
                                                                                                    "value": "20D"
                                                                                                  },
                                                                                                  "submitting_lab": {
                                                                                                    "value": "Laboratorio de Referencia Nacional de Biotecnolog\u00eda y Biolog\u00eda Molecular. Instituto Nacional de Salud Per\u00fa"
                                                                                                  },
                                                                                                  "url": "https://www.gisaid.org"
                                                                                                }
                                                                                              }
                                                                                            ],
                                                                                            "name": "NODE_0003359",
                                                                                            "node_attrs": {
                                                                                              "clade_membership": {
                                                                                                "value": "20D"
                                                                                              },
                                                                                              "div": 13,
                                                                                              "custom_location": {
                                                                                                "confidence": {
                                                                                                  "Europe": 0.0012901523440149692,
                                                                                                  "South America": 0.9981034705278012
                                                                                                },
                                                                                                "entropy": 0.015777512889954125,
                                                                                                "value": "South America"
                                                                                              },
                                                                                              "num_date": {
                                                                                                "confidence": [
                                                                                                  2020.3279440009053,
                                                                                                  2020.5607240421825
                                                                                                ],
                                                                                                "value": 2020.472240451381
                                                                                              },
                                                                                              "subclade_membership": {
                                                                                                "value": "20D"
                                                                                              }
                                                                                            }
                                                                                          },
                                                                                          {
                                                                                            "branch_attrs": {
                                                                                              "mutations": {}
                                                                                            },
                                                                                            "children": [
                                                                                              {
                                                                                                "branch_attrs": {
                                                                                                  "labels": {
                                                                                                    "aa": "ORF1a: D691Y"
                                                                                                  },
                                                                                                  "mutations": {
                                                                                                    "ORF1a": [
                                                                                                      "D691Y"
                                                                                                    ],
                                                                                                    "nuc": [
                                                                                                      "G2336T"
                                                                                                    ]
                                                                                                  }
                                                                                                },
                                                                                                "name": "Peru/ICA-INS-109/2020",
                                                                                                "node_attrs": {

                                                                                                  "author": {
                                                                                                    "author": "Eduardo Juscamayta Lopez et al",
                                                                                                    "value": "Eduardo Juscamayta Lopez et al"
                                                                                                  },
                                                                                                  "clade_membership": {
                                                                                                    "value": "20D"
                                                                                                  },
                                                                                                  "country": {
                                                                                                    "value": "Peru"
                                                                                                  },
                                                                                                  "div": 12,
                                                                                                  "division": {
                                                                                                    "value": "Ica"
                                                                                                  },
                                                                                                  "division_exposure": {
                                                                                                    "value": "Ica"
                                                                                                  },
                                                                                                  "gisaid_epi_isl": {
                                                                                                    "value": "EPI_ISL_536507"
                                                                                                  },
                                                                                                  "host": {
                                                                                                    "value": "Human"
                                                                                                  },
                                                                                                  "custom_location": {
                                                                                                    "confidence": {
                                                                                                      "South America": 1.0
                                                                                                    },
                                                                                                    "entropy": -1.000088900581841e-12,
                                                                                                    "value": "South America"
                                                                                                  },
                                                                                                  "num_date": {
                                                                                                    "confidence": [
                                                                                                      2020.3401639344263,
                                                                                                      2020.3401639344263
                                                                                                    ],
                                                                                                    "value": 2020.3401639344263
                                                                                                  },
                                                                                                  "originating_lab": {
                                                                                                    "value": "Instituto Nacional de Salud"
                                                                                                  },
                                                                                                  "pangolin_lineage": {
                                                                                                    "value": "B.1.1.1"
                                                                                                  },
                                                                                                  "recency": {
                                                                                                    "value": "Older"
                                                                                                  },
                                                                                                  "region": {
                                                                                                    "value": "South America"
                                                                                                  },
                                                                                                  "region_exposure": {
                                                                                                    "value": "South America"
                                                                                                  },

                                                                                                  "subclade_membership": {
                                                                                                    "value": "20D"
                                                                                                  },
                                                                                                  "submitting_lab": {
                                                                                                    "value": "Laboratorio de Infecciones Respiratorias Agudas"
                                                                                                  },
                                                                                                  "url": "https://www.gisaid.org"
                                                                                                }
                                                                                              },
                                                                                              {
                                                                                                "branch_attrs": {
                                                                                                  "mutations": {}
                                                                                                },
                                                                                                "children": [
                                                                                                  {
                                                                                                    "branch_attrs": {
                                                                                                      "mutations": {
                                                                                                        "nuc": [
                                                                                                          "C17676T"
                                                                                                        ]
                                                                                                      }
                                                                                                    },
                                                                                                    "name": "Peru/ICA-INS-107/2020",
                                                                                                    "node_attrs": {

                                                                                                      "author": {
                                                                                                        "author": "Eduardo Juscamayta Lopez et al",
                                                                                                        "value": "Eduardo Juscamayta Lopez et al"
                                                                                                      },
                                                                                                      "clade_membership": {
                                                                                                        "value": "20D"
                                                                                                      },
                                                                                                      "country": {
                                                                                                        "value": "Peru"
                                                                                                      },
                                                                                                      "div": 12,
                                                                                                      "division": {
                                                                                                        "value": "Ica"
                                                                                                      },
                                                                                                      "division_exposure": {
                                                                                                        "value": "Ica"
                                                                                                      },
                                                                                                      "gisaid_epi_isl": {
                                                                                                        "value": "EPI_ISL_536505"
                                                                                                      },
                                                                                                      "host": {
                                                                                                        "value": "Human"
                                                                                                      },
                                                                                                      "custom_location": {
                                                                                                        "confidence": {
                                                                                                          "South America": 1.0
                                                                                                        },
                                                                                                        "entropy": -1.000088900581841e-12,
                                                                                                        "value": "South America"
                                                                                                      },
                                                                                                      "num_date": {
                                                                                                        "confidence": [
                                                                                                          2020.3401639344263,
                                                                                                          2020.3401639344263
                                                                                                        ],
                                                                                                        "value": 2020.3401639344263
                                                                                                      },
                                                                                                      "originating_lab": {
                                                                                                        "value": "Instituto Nacional de Salud"
                                                                                                      },
                                                                                                      "pangolin_lineage": {
                                                                                                        "value": "B.1.1.1"
                                                                                                      },
                                                                                                      "recency": {
                                                                                                        "value": "Older"
                                                                                                      },
                                                                                                      "region": {
                                                                                                        "value": "South America"
                                                                                                      },
                                                                                                      "region_exposure": {
                                                                                                        "value": "South America"
                                                                                                      },

                                                                                                      "subclade_membership": {
                                                                                                        "value": "20D"
                                                                                                      },
                                                                                                      "submitting_lab": {
                                                                                                        "value": "Laboratorio de Infecciones Respiratorias Agudas"
                                                                                                      },
                                                                                                      "url": "https://www.gisaid.org"
                                                                                                    }
                                                                                                  },
                                                                                                  {
                                                                                                    "branch_attrs": {
                                                                                                      "mutations": {}
                                                                                                    },
                                                                                                    "children": [
                                                                                                      {
                                                                                                        "branch_attrs": {
                                                                                                          "labels": {
                                                                                                            "aa": "N: G212V"
                                                                                                          },
                                                                                                          "mutations": {
                                                                                                            "N": [
                                                                                                              "G212V"
                                                                                                            ],
                                                                                                            "nuc": [
                                                                                                              "G28908T"
                                                                                                            ]
                                                                                                          }
                                                                                                        },
                                                                                                        "children": [
                                                                                                          {
                                                                                                            "branch_attrs": {
                                                                                                              "labels": {
                                                                                                                "aa": "N: R204G; ORF1a: K1197N, A2345V; S: Q23H, L1063F"
                                                                                                              },
                                                                                                              "mutations": {
                                                                                                                "N": [
                                                                                                                  "R204G"
                                                                                                                ],
                                                                                                                "ORF1a": [
                                                                                                                  "K1197N",
                                                                                                                  "A2345V"
                                                                                                                ],
                                                                                                                "S": [
                                                                                                                  "Q23H",
                                                                                                                  "L1063F"
                                                                                                                ],
                                                                                                                "nuc": [
                                                                                                                  "G3856T",
                                                                                                                  "C7299T",
                                                                                                                  "A21631C",
                                                                                                                  "G24751T",
                                                                                                                  "G24757T",
                                                                                                                  "A28882G",
                                                                                                                  "C28883G"
                                                                                                                ]
                                                                                                              }
                                                                                                            },
                                                                                                            "name": "Egypt/CUNCI-HGC10I027/2020",
                                                                                                            "node_attrs": {
                                                                                                              "author": {
                                                                                                                "author": "Zekri et al",
                                                                                                                "value": "Zekri et al"
                                                                                                              },
                                                                                                              "clade_membership": {
                                                                                                                "value": "20D"
                                                                                                              },
                                                                                                              "country": {
                                                                                                                "value": "Africa"
                                                                                                              },
                                                                                                              "div": 19,
                                                                                                              "division": {
                                                                                                                "value": "Africa"
                                                                                                              },
                                                                                                              "division_exposure": {
                                                                                                                "value": "Africa"
                                                                                                              },
                                                                                                              "genbank_accession": {
                                                                                                                "value": "MW547509.1"
                                                                                                              },
                                                                                                              "gisaid_epi_isl": {
                                                                                                                "value": "EPI_ISL_907100"
                                                                                                              },
                                                                                                              "host": {
                                                                                                                "value": "Human"
                                                                                                              },
                                                                                                              "custom_location": {
                                                                                                                "confidence": {
                                                                                                                  "Africa": 1.0
                                                                                                                },
                                                                                                                "entropy": -1.000088900581841e-12,
                                                                                                                "value": "Africa"
                                                                                                              },
                                                                                                              "num_date": {
                                                                                                                "confidence": [
                                                                                                                  2020.9822404371585,
                                                                                                                  2020.9822404371585
                                                                                                                ],
                                                                                                                "value": 2020.9822404371585
                                                                                                              },
                                                                                                              "originating_lab": {
                                                                                                                "value": "Cancer Biology Department, National Cancer Institute"
                                                                                                              },
                                                                                                              "pangolin_lineage": {
                                                                                                                "value": "B.1"
                                                                                                              },
                                                                                                              "recency": {
                                                                                                                "value": "Older"
                                                                                                              },
                                                                                                              "region": {
                                                                                                                "value": "Africa"
                                                                                                              },
                                                                                                              "region_exposure": {
                                                                                                                "value": "Africa"
                                                                                                              },
                                                                                                              "subclade_membership": {
                                                                                                                "value": "20D"
                                                                                                              },
                                                                                                              "submitting_lab": {
                                                                                                                "value": "Cancer Biology Department, National Cancer Institute"
                                                                                                              },
                                                                                                              "url": "https://www.gisaid.org"
                                                                                                            }
                                                                                                          },
                                                                                                          {
                                                                                                            "branch_attrs": {
                                                                                                              "labels": {
                                                                                                                "aa": "N: E378V; ORF1a: K262Q, S376L, V3718A, T4090I; ORF7a: T11I; ORF8: E64*; S: H49Y, Q677H"
                                                                                                              },
                                                                                                              "mutations": {
                                                                                                                "N": [
                                                                                                                  "E378V"
                                                                                                                ],
                                                                                                                "ORF1a": [
                                                                                                                  "K262Q",
                                                                                                                  "S376L",
                                                                                                                  "V3718A",
                                                                                                                  "T4090I"
                                                                                                                ],
                                                                                                                "ORF7a": [
                                                                                                                  "T11I"
                                                                                                                ],
                                                                                                                "ORF8": [
                                                                                                                  "E64*"
                                                                                                                ],
                                                                                                                "S": [
                                                                                                                  "H49Y",
                                                                                                                  "Q677H"
                                                                                                                ],
                                                                                                                "nuc": [
                                                                                                                  "A1049C",
                                                                                                                  "C1392T",
                                                                                                                  "T11418C",
                                                                                                                  "C12534T",
                                                                                                                  "T15930C",
                                                                                                                  "T20277C",
                                                                                                                  "C21707T",
                                                                                                                  "G23593T",
                                                                                                                  "C27425T",
                                                                                                                  "G28083T",
                                                                                                                  "A29406T"
                                                                                                                ]
                                                                                                              }
                                                                                                            },
                                                                                                            "name": "Egypt/MASRI-C4-035/2020",
                                                                                                            "node_attrs": {

                                                                                                              "author": {
                                                                                                                "author": "Hesham Elghazaly et al",
                                                                                                                "value": "Hesham Elghazaly et al"
                                                                                                              },
                                                                                                              "clade_membership": {
                                                                                                                "value": "20D"
                                                                                                              },
                                                                                                              "country": {
                                                                                                                "value": "Africa"
                                                                                                              },
                                                                                                              "div": 23,
                                                                                                              "division": {
                                                                                                                "value": "Africa"
                                                                                                              },
                                                                                                              "division_exposure": {
                                                                                                                "value": "Africa"
                                                                                                              },
                                                                                                              "gisaid_epi_isl": {
                                                                                                                "value": "EPI_ISL_1109484"
                                                                                                              },
                                                                                                              "host": {
                                                                                                                "value": "Human"
                                                                                                              },
                                                                                                              "custom_location": {
                                                                                                                "confidence": {
                                                                                                                  "Africa": 1.0
                                                                                                                },
                                                                                                                "entropy": -1.000088900581841e-12,
                                                                                                                "value": "Africa"
                                                                                                              },
                                                                                                              "num_date": {
                                                                                                                "confidence": [
                                                                                                                  2020.8838797814208,
                                                                                                                  2020.8838797814208
                                                                                                                ],
                                                                                                                "value": 2020.8838797814208
                                                                                                              },
                                                                                                              "originating_lab": {
                                                                                                                "value": "Medical Ain Shams Research Institute (MASRI), Ain Shams University"
                                                                                                              },
                                                                                                              "pangolin_lineage": {
                                                                                                                "value": "B.1.1.1"
                                                                                                              },
                                                                                                              "recency": {
                                                                                                                "value": "3-7 days ago"
                                                                                                              },
                                                                                                              "region": {
                                                                                                                "value": "Africa"
                                                                                                              },
                                                                                                              "region_exposure": {
                                                                                                                "value": "Africa"
                                                                                                              },

                                                                                                              "subclade_membership": {
                                                                                                                "value": "20D"
                                                                                                              },
                                                                                                              "submitting_lab": {
                                                                                                                "value": "Medical Ain Shams Research Institute (MASRI), Ain Shams University"
                                                                                                              },
                                                                                                              "url": "https://www.gisaid.org"
                                                                                                            }
                                                                                                          }
                                                                                                        ],
                                                                                                        "name": "NODE_0003354",
                                                                                                        "node_attrs": {
                                                                                                          "clade_membership": {
                                                                                                            "value": "20D"
                                                                                                          },
                                                                                                          "div": 12,
                                                                                                          "custom_location": {
                                                                                                            "confidence": {
                                                                                                              "Africa": 0.9471888860219552,
                                                                                                              "Asia": 0.0016666399126762691,
                                                                                                              "Europe": 0.012455223929228335,
                                                                                                              "South America": 0.038447862214884214
                                                                                                            },
                                                                                                            "entropy": 0.2441521207841432,
                                                                                                            "value": "Africa"
                                                                                                          },
                                                                                                          "num_date": {
                                                                                                            "confidence": [
                                                                                                              2020.2173438018378,
                                                                                                              2020.5632449902093
                                                                                                            ],
                                                                                                            "value": 2020.4378349605352
                                                                                                          },
                                                                                                          "subclade_membership": {
                                                                                                            "value": "20D"
                                                                                                          }
                                                                                                        }
                                                                                                      },
                                                                                                      {
                                                                                                        "branch_attrs": {
                                                                                                          "mutations": {}
                                                                                                        },
                                                                                                        "children": [
                                                                                                          {
                                                                                                            "branch_attrs": {
                                                                                                              "mutations": {}
                                                                                                            },
                                                                                                            "name": "Ecuador/USFQ-131/2020",
                                                                                                            "node_attrs": {

                                                                                                              "author": {
                                                                                                                "author": "Derly Andrade et al",
                                                                                                                "value": "Derly Andrade et al"
                                                                                                              },
                                                                                                              "clade_membership": {
                                                                                                                "value": "20D"
                                                                                                              },
                                                                                                              "country": {
                                                                                                                "value": "Ecuador"
                                                                                                              },
                                                                                                              "div": 11,
                                                                                                              "division": {
                                                                                                                "value": "Guayas"
                                                                                                              },
                                                                                                              "division_exposure": {
                                                                                                                "value": "Guayas"
                                                                                                              },
                                                                                                              "gisaid_epi_isl": {
                                                                                                                "value": "EPI_ISL_491935"
                                                                                                              },
                                                                                                              "host": {
                                                                                                                "value": "Human"
                                                                                                              },
                                                                                                              "custom_location": {
                                                                                                                "confidence": {
                                                                                                                  "South America": 1.0
                                                                                                                },
                                                                                                                "entropy": -1.000088900581841e-12,
                                                                                                                "value": "South America"
                                                                                                              },
                                                                                                              "location": {
                                                                                                                "value": "General Villamil Playas"
                                                                                                              },
                                                                                                              "num_date": {
                                                                                                                "confidence": [
                                                                                                                  2020.282786885246,
                                                                                                                  2020.282786885246
                                                                                                                ],
                                                                                                                "value": 2020.282786885246
                                                                                                              },
                                                                                                              "originating_lab": {
                                                                                                                "value": "Centro de Investigaciones, Universidad de Especialidades Esp\u00edritu Santo"
                                                                                                              },
                                                                                                              "pangolin_lineage": {
                                                                                                                "value": "B.1.1.1"
                                                                                                              },
                                                                                                              "recency": {
                                                                                                                "value": "Older"
                                                                                                              },
                                                                                                              "region": {
                                                                                                                "value": "South America"
                                                                                                              },
                                                                                                              "region_exposure": {
                                                                                                                "value": "South America"
                                                                                                              },

                                                                                                              "subclade_membership": {
                                                                                                                "value": "20D"
                                                                                                              },
                                                                                                              "submitting_lab": {
                                                                                                                "value": "Institute of Microbiology, Universidad San Francisco de Quito"
                                                                                                              },
                                                                                                              "url": "https://www.gisaid.org"
                                                                                                            }
                                                                                                          },
                                                                                                          {
                                                                                                            "branch_attrs": {
                                                                                                              "mutations": {}
                                                                                                            },
                                                                                                            "children": [
                                                                                                              {
                                                                                                                "branch_attrs": {
                                                                                                                  "labels": {
                                                                                                                    "aa": "ORF1a: V874A, A1432T, H2092Y"
                                                                                                                  },
                                                                                                                  "mutations": {
                                                                                                                    "ORF1a": [
                                                                                                                      "V874A",
                                                                                                                      "A1432T",
                                                                                                                      "H2092Y"
                                                                                                                    ],
                                                                                                                    "nuc": [
                                                                                                                      "T2886C",
                                                                                                                      "G4207T",
                                                                                                                      "C4456T",
                                                                                                                      "G4559A",
                                                                                                                      "A5872G",
                                                                                                                      "C6539T"
                                                                                                                    ]
                                                                                                                  }
                                                                                                                },
                                                                                                                "name": "Peru/LAM-INS-199/2020",
                                                                                                                "node_attrs": {

                                                                                                                  "author": {
                                                                                                                    "author": "Carlos Padilla Rojas et al",
                                                                                                                    "value": "Carlos Padilla Rojas et al"
                                                                                                                  },
                                                                                                                  "clade_membership": {
                                                                                                                    "value": "20D"
                                                                                                                  },
                                                                                                                  "country": {
                                                                                                                    "value": "Peru"
                                                                                                                  },
                                                                                                                  "div": 17,
                                                                                                                  "division": {
                                                                                                                    "value": "Lambayeque"
                                                                                                                  },
                                                                                                                  "division_exposure": {
                                                                                                                    "value": "Lambayeque"
                                                                                                                  },
                                                                                                                  "gisaid_epi_isl": {
                                                                                                                    "value": "EPI_ISL_1092337"
                                                                                                                  },
                                                                                                                  "host": {
                                                                                                                    "value": "Human"
                                                                                                                  },
                                                                                                                  "custom_location": {
                                                                                                                    "confidence": {
                                                                                                                      "South America": 1.0
                                                                                                                    },
                                                                                                                    "entropy": -1.000088900581841e-12,
                                                                                                                    "value": "South America"
                                                                                                                  },
                                                                                                                  "num_date": {
                                                                                                                    "confidence": [
                                                                                                                      2020.6762295081967,
                                                                                                                      2020.6762295081967
                                                                                                                    ],
                                                                                                                    "value": 2020.6762295081967
                                                                                                                  },
                                                                                                                  "originating_lab": {
                                                                                                                    "value": "Laboratorio de Referencia Nacional de Virus Respiratorio. Instituto Nacional de Salud Per\u00fa"
                                                                                                                  },
                                                                                                                  "pangolin_lineage": {
                                                                                                                    "value": "B.1.1.1"
                                                                                                                  },
                                                                                                                  "recency": {
                                                                                                                    "value": "3-7 days ago"
                                                                                                                  },
                                                                                                                  "region": {
                                                                                                                    "value": "South America"
                                                                                                                  },
                                                                                                                  "region_exposure": {
                                                                                                                    "value": "South America"
                                                                                                                  },

                                                                                                                  "subclade_membership": {
                                                                                                                    "value": "20D"
                                                                                                                  },
                                                                                                                  "submitting_lab": {
                                                                                                                    "value": "Laboratorio de Referencia Nacional de Biotecnolog\u00eda y Biolog\u00eda Molecular. Instituto Nacional de Salud Per\u00fa"
                                                                                                                  },
                                                                                                                  "url": "https://www.gisaid.org"
                                                                                                                }
                                                                                                              },
                                                                                                              {
                                                                                                                "branch_attrs": {
                                                                                                                  "mutations": {}
                                                                                                                },
                                                                                                                "children": [
                                                                                                                  {
                                                                                                                    "branch_attrs": {
                                                                                                                      "labels": {
                                                                                                                        "aa": "E: R69I; ORF1a: L3951F, A4357V; ORF1b: A1744S; ORF3a: D27Y, G224C; ORF7b: M24V"
                                                                                                                      },
                                                                                                                      "mutations": {
                                                                                                                        "E": [
                                                                                                                          "R69I"
                                                                                                                        ],
                                                                                                                        "ORF1a": [
                                                                                                                          "L3951F",
                                                                                                                          "A4357V"
                                                                                                                        ],
                                                                                                                        "ORF1b": [
                                                                                                                          "A1744S"
                                                                                                                        ],
                                                                                                                        "ORF3a": [
                                                                                                                          "D27Y",
                                                                                                                          "G224C"
                                                                                                                        ],
                                                                                                                        "ORF7b": [
                                                                                                                          "M24V"
                                                                                                                        ],
                                                                                                                        "nuc": [
                                                                                                                          "T7310C",
                                                                                                                          "C10456T",
                                                                                                                          "C12116T",
                                                                                                                          "C13335T",
                                                                                                                          "C13506T",
                                                                                                                          "G18697T",
                                                                                                                          "G25471T",
                                                                                                                          "G26062T",
                                                                                                                          "G26450T",
                                                                                                                          "A27825G"
                                                                                                                        ]
                                                                                                                      }
                                                                                                                    },
                                                                                                                    "children": [
                                                                                                                      {
                                                                                                                        "branch_attrs": {
                                                                                                                          "labels": {
                                                                                                                            "aa": "N: N192Y"
                                                                                                                          },
                                                                                                                          "mutations": {
                                                                                                                            "N": [
                                                                                                                              "N192Y"
                                                                                                                            ],
                                                                                                                            "nuc": [
                                                                                                                              "A28847T"
                                                                                                                            ]
                                                                                                                          }
                                                                                                                        },
                                                                                                                        "name": "Peru/LIM-UPCH-0314/2020",
                                                                                                                        "node_attrs": {

                                                                                                                          "author": {
                                                                                                                            "author": "Pablo Tsukayama et al",
                                                                                                                            "value": "Pablo Tsukayama et al"
                                                                                                                          },
                                                                                                                          "clade_membership": {
                                                                                                                            "value": "20D"
                                                                                                                          },
                                                                                                                          "country": {
                                                                                                                            "value": "Peru"
                                                                                                                          },
                                                                                                                          "div": 22,
                                                                                                                          "division": {
                                                                                                                            "value": "Lima"
                                                                                                                          },
                                                                                                                          "division_exposure": {
                                                                                                                            "value": "Lima"
                                                                                                                          },
                                                                                                                          "gisaid_epi_isl": {
                                                                                                                            "value": "EPI_ISL_812472"
                                                                                                                          },
                                                                                                                          "host": {
                                                                                                                            "value": "Human"
                                                                                                                          },
                                                                                                                          "custom_location": {
                                                                                                                            "confidence": {
                                                                                                                              "South America": 1.0
                                                                                                                            },
                                                                                                                            "entropy": -1.000088900581841e-12,
                                                                                                                            "value": "South America"
                                                                                                                          },
                                                                                                                          "num_date": {
                                                                                                                            "confidence": [
                                                                                                                              2020.9467213114754,
                                                                                                                              2020.9467213114754
                                                                                                                            ],
                                                                                                                            "value": 2020.9467213114754
                                                                                                                          },
                                                                                                                          "originating_lab": {
                                                                                                                            "value": "Laboratorio de Referencia Nacional de Virus Respiratorios, Instituto Nacional de Salud Peru"
                                                                                                                          },
                                                                                                                          "pangolin_lineage": {
                                                                                                                            "value": "B.1.1.1"
                                                                                                                          },
                                                                                                                          "recency": {
                                                                                                                            "value": "Older"
                                                                                                                          },
                                                                                                                          "region": {
                                                                                                                            "value": "South America"
                                                                                                                          },
                                                                                                                          "region_exposure": {
                                                                                                                            "value": "South America"
                                                                                                                          },

                                                                                                                          "subclade_membership": {
                                                                                                                            "value": "20D"
                                                                                                                          },
                                                                                                                          "submitting_lab": {
                                                                                                                            "value": "Laboratorio de Gen\u00f3mica Microbiana, Universidad Peruana Cayetano Heredia"
                                                                                                                          },
                                                                                                                          "url": "https://www.gisaid.org"
                                                                                                                        }
                                                                                                                      },
                                                                                                                      {
                                                                                                                        "branch_attrs": {
                                                                                                                          "mutations": {}
                                                                                                                        },
                                                                                                                        "children": [
                                                                                                                          {
                                                                                                                            "branch_attrs": {
                                                                                                                              "mutations": {}
                                                                                                                            },
                                                                                                                            "name": "Peru/LIM-UPCH-0316/2020",
                                                                                                                            "node_attrs": {

                                                                                                                              "author": {
                                                                                                                                "author": "Pablo Tsukayama et al",
                                                                                                                                "value": "Pablo Tsukayama et al"
                                                                                                                              },
                                                                                                                              "clade_membership": {
                                                                                                                                "value": "20D"
                                                                                                                              },
                                                                                                                              "country": {
                                                                                                                                "value": "Peru"
                                                                                                                              },
                                                                                                                              "div": 21,
                                                                                                                              "division": {
                                                                                                                                "value": "Lima"
                                                                                                                              },
                                                                                                                              "division_exposure": {
                                                                                                                                "value": "Lima"
                                                                                                                              },
                                                                                                                              "gisaid_epi_isl": {
                                                                                                                                "value": "EPI_ISL_812474"
                                                                                                                              },
                                                                                                                              "host": {
                                                                                                                                "value": "Human"
                                                                                                                              },
                                                                                                                              "custom_location": {
                                                                                                                                "confidence": {
                                                                                                                                  "South America": 1.0
                                                                                                                                },
                                                                                                                                "entropy": -1.000088900581841e-12,
                                                                                                                                "value": "South America"
                                                                                                                              },
                                                                                                                              "num_date": {
                                                                                                                                "confidence": [
                                                                                                                                  2020.9467213114754,
                                                                                                                                  2020.9467213114754
                                                                                                                                ],
                                                                                                                                "value": 2020.9467213114754
                                                                                                                              },
                                                                                                                              "originating_lab": {
                                                                                                                                "value": "Laboratorio de Referencia Nacional de Virus Respiratorios, Instituto Nacional de Salud Peru"
                                                                                                                              },
                                                                                                                              "pangolin_lineage": {
                                                                                                                                "value": "B.1.1.1"
                                                                                                                              },
                                                                                                                              "recency": {
                                                                                                                                "value": "Older"
                                                                                                                              },
                                                                                                                              "region": {
                                                                                                                                "value": "South America"
                                                                                                                              },
                                                                                                                              "region_exposure": {
                                                                                                                                "value": "South America"
                                                                                                                              },

                                                                                                                              "subclade_membership": {
                                                                                                                                "value": "20D"
                                                                                                                              },
                                                                                                                              "submitting_lab": {
                                                                                                                                "value": "Laboratorio de Gen\u00f3mica Microbiana, Universidad Peruana Cayetano Heredia"
                                                                                                                              },
                                                                                                                              "url": "https://www.gisaid.org"
                                                                                                                            }
                                                                                                                          },
                                                                                                                          {
                                                                                                                            "branch_attrs": {
                                                                                                                              "mutations": {}
                                                                                                                            },
                                                                                                                            "name": "Peru/LIM-UPCH-0315/2020",
                                                                                                                            "node_attrs": {

                                                                                                                              "author": {
                                                                                                                                "author": "Pablo Tsukayama et al",
                                                                                                                                "value": "Pablo Tsukayama et al"
                                                                                                                              },
                                                                                                                              "clade_membership": {
                                                                                                                                "value": "20D"
                                                                                                                              },
                                                                                                                              "country": {
                                                                                                                                "value": "Peru"
                                                                                                                              },
                                                                                                                              "div": 21,
                                                                                                                              "division": {
                                                                                                                                "value": "Lima"
                                                                                                                              },
                                                                                                                              "division_exposure": {
                                                                                                                                "value": "Lima"
                                                                                                                              },
                                                                                                                              "gisaid_epi_isl": {
                                                                                                                                "value": "EPI_ISL_812473"
                                                                                                                              },
                                                                                                                              "host": {
                                                                                                                                "value": "Human"
                                                                                                                              },
                                                                                                                              "custom_location": {
                                                                                                                                "confidence": {
                                                                                                                                  "South America": 1.0
                                                                                                                                },
                                                                                                                                "entropy": -1.000088900581841e-12,
                                                                                                                                "value": "South America"
                                                                                                                              },
                                                                                                                              "num_date": {
                                                                                                                                "confidence": [
                                                                                                                                  2020.9467213114754,
                                                                                                                                  2020.9467213114754
                                                                                                                                ],
                                                                                                                                "value": 2020.9467213114754
                                                                                                                              },
                                                                                                                              "originating_lab": {
                                                                                                                                "value": "Laboratorio de Referencia Nacional de Virus Respiratorios, Instituto Nacional de Salud Peru"
                                                                                                                              },
                                                                                                                              "pangolin_lineage": {
                                                                                                                                "value": "B.1.1.1"
                                                                                                                              },
                                                                                                                              "recency": {
                                                                                                                                "value": "Older"
                                                                                                                              },
                                                                                                                              "region": {
                                                                                                                                "value": "South America"
                                                                                                                              },
                                                                                                                              "region_exposure": {
                                                                                                                                "value": "South America"
                                                                                                                              },

                                                                                                                              "subclade_membership": {
                                                                                                                                "value": "20D"
                                                                                                                              },
                                                                                                                              "submitting_lab": {
                                                                                                                                "value": "Laboratorio de Gen\u00f3mica Microbiana, Universidad Peruana Cayetano Heredia"
                                                                                                                              },
                                                                                                                              "url": "https://www.gisaid.org"
                                                                                                                            }
                                                                                                                          }
                                                                                                                        ],
                                                                                                                        "name": "NODE_0002176",
                                                                                                                        "node_attrs": {
                                                                                                                          "clade_membership": {
                                                                                                                            "value": "20D"
                                                                                                                          },
                                                                                                                          "div": 21,
                                                                                                                          "custom_location": {
                                                                                                                            "confidence": {
                                                                                                                              "Europe": 0.00120514008767225,
                                                                                                                              "South America": 0.9982057585813031
                                                                                                                            },
                                                                                                                            "entropy": 0.015059609060472845,
                                                                                                                            "value": "South America"
                                                                                                                          },
                                                                                                                          "num_date": {
                                                                                                                            "confidence": [
                                                                                                                              2020.9081482035747,
                                                                                                                              2020.9467213114754
                                                                                                                            ],
                                                                                                                            "value": 2020.9467213114754
                                                                                                                          },
                                                                                                                          "subclade_membership": {
                                                                                                                            "value": "20D"
                                                                                                                          }
                                                                                                                        }
                                                                                                                      }
                                                                                                                    ],
                                                                                                                    "name": "NODE_0003314",
                                                                                                                    "node_attrs": {
                                                                                                                      "clade_membership": {
                                                                                                                        "value": "20D"
                                                                                                                      },
                                                                                                                      "div": 21,
                                                                                                                      "custom_location": {
                                                                                                                        "confidence": {
                                                                                                                          "Europe": 0.0013343421819962075,
                                                                                                                          "South America": 0.9980295417149015
                                                                                                                        },
                                                                                                                        "entropy": 0.016329047400160317,
                                                                                                                        "value": "South America"
                                                                                                                      },
                                                                                                                      "num_date": {
                                                                                                                        "confidence": [
                                                                                                                          2020.8473125941134,
                                                                                                                          2020.944492947328
                                                                                                                        ],
                                                                                                                        "value": 2020.9163577217791
                                                                                                                      },
                                                                                                                      "subclade_membership": {
                                                                                                                        "value": "20D"
                                                                                                                      }
                                                                                                                    }
                                                                                                                  },
                                                                                                                  {
                                                                                                                    "branch_attrs": {
                                                                                                                      "mutations": {}
                                                                                                                    },
                                                                                                                    "children": [
                                                                                                                      {
                                                                                                                        "branch_attrs": {
                                                                                                                          "mutations": {}
                                                                                                                        },
                                                                                                                        "children": [
                                                                                                                          {
                                                                                                                            "branch_attrs": {
                                                                                                                              "labels": {
                                                                                                                                "aa": "ORF1a: N1709D; ORF1b: D1024N"
                                                                                                                              },
                                                                                                                              "mutations": {
                                                                                                                                "ORF1a": [
                                                                                                                                  "N1709D"
                                                                                                                                ],
                                                                                                                                "ORF1b": [
                                                                                                                                  "D1024N"
                                                                                                                                ],
                                                                                                                                "nuc": [
                                                                                                                                  "A5390G",
                                                                                                                                  "G16537A",
                                                                                                                                  "C24382T",
                                                                                                                                  "C24916T",
                                                                                                                                  "C26894T"
                                                                                                                                ]
                                                                                                                              }
                                                                                                                            },
                                                                                                                            "name": "Peru/LIM-INS-201/2020",
                                                                                                                            "node_attrs": {

                                                                                                                              "author": {
                                                                                                                                "author": "Carlos Padilla Rojas et al",
                                                                                                                                "value": "Carlos Padilla Rojas et al"
                                                                                                                              },
                                                                                                                              "clade_membership": {
                                                                                                                                "value": "20D"
                                                                                                                              },
                                                                                                                              "country": {
                                                                                                                                "value": "Peru"
                                                                                                                              },
                                                                                                                              "div": 16,
                                                                                                                              "division": {
                                                                                                                                "value": "Lima"
                                                                                                                              },
                                                                                                                              "division_exposure": {
                                                                                                                                "value": "Lima"
                                                                                                                              },
                                                                                                                              "gisaid_epi_isl": {
                                                                                                                                "value": "EPI_ISL_1092348"
                                                                                                                              },
                                                                                                                              "host": {
                                                                                                                                "value": "Human"
                                                                                                                              },
                                                                                                                              "custom_location": {
                                                                                                                                "confidence": {
                                                                                                                                  "South America": 1.0
                                                                                                                                },
                                                                                                                                "entropy": -1.000088900581841e-12,
                                                                                                                                "value": "South America"
                                                                                                                              },
                                                                                                                              "num_date": {
                                                                                                                                "confidence": [
                                                                                                                                  2020.6571038251366,
                                                                                                                                  2020.6571038251366
                                                                                                                                ],
                                                                                                                                "value": 2020.6571038251366
                                                                                                                              },
                                                                                                                              "originating_lab": {
                                                                                                                                "value": "Laboratorio de Referencia Nacional de Virus Respiratorio. Instituto Nacional de Salud Per\u00fa"
                                                                                                                              },
                                                                                                                              "pangolin_lineage": {
                                                                                                                                "value": "B.1.1.1"
                                                                                                                              },
                                                                                                                              "recency": {
                                                                                                                                "value": "3-7 days ago"
                                                                                                                              },
                                                                                                                              "region": {
                                                                                                                                "value": "South America"
                                                                                                                              },
                                                                                                                              "region_exposure": {
                                                                                                                                "value": "South America"
                                                                                                                              },

                                                                                                                              "subclade_membership": {
                                                                                                                                "value": "20D"
                                                                                                                              },
                                                                                                                              "submitting_lab": {
                                                                                                                                "value": "Laboratorio de Referencia Nacional de Biotecnolog\u00eda y Biolog\u00eda Molecular. Instituto Nacional de Salud Per\u00fa"
                                                                                                                              },
                                                                                                                              "url": "https://www.gisaid.org"
                                                                                                                            }
                                                                                                                          },
                                                                                                                          {
                                                                                                                            "branch_attrs": {
                                                                                                                              "mutations": {}
                                                                                                                            },
                                                                                                                            "children": [
                                                                                                                              {
                                                                                                                                "branch_attrs": {
                                                                                                                                  "labels": {
                                                                                                                                    "aa": "M: G78C; ORF1a: A3730S; ORF3a: L106F; ORF8: V32L"
                                                                                                                                  },
                                                                                                                                  "mutations": {
                                                                                                                                    "M": [
                                                                                                                                      "G78C"
                                                                                                                                    ],
                                                                                                                                    "ORF1a": [
                                                                                                                                      "A3730S"
                                                                                                                                    ],
                                                                                                                                    "ORF3a": [
                                                                                                                                      "L106F"
                                                                                                                                    ],
                                                                                                                                    "ORF8": [
                                                                                                                                      "V32L"
                                                                                                                                    ],
                                                                                                                                    "nuc": [
                                                                                                                                      "C4999T",
                                                                                                                                      "C5986T",
                                                                                                                                      "G11453T",
                                                                                                                                      "G12769T",
                                                                                                                                      "T15915C",
                                                                                                                                      "G16377T",
                                                                                                                                      "T23695C",
                                                                                                                                      "C25708T",
                                                                                                                                      "G26754T",
                                                                                                                                      "G27987T"
                                                                                                                                    ]
                                                                                                                                  }
                                                                                                                                },
                                                                                                                                "children": [
                                                                                                                                  {
                                                                                                                                    "branch_attrs": {
                                                                                                                                      "mutations": {}
                                                                                                                                    },
                                                                                                                                    "children": [
                                                                                                                                      {
                                                                                                                                        "branch_attrs": {
                                                                                                                                          "mutations": {}
                                                                                                                                        },
                                                                                                                                        "name": "Ecuador/USFQ-733/2021",
                                                                                                                                        "node_attrs": {

                                                                                                                                          "author": {
                                                                                                                                            "author": "Bel\u00e9n Prado-Vivar et al",
                                                                                                                                            "value": "Bel\u00e9n Prado-Vivar et al"
                                                                                                                                          },
                                                                                                                                          "clade_membership": {
                                                                                                                                            "value": "20D"
                                                                                                                                          },
                                                                                                                                          "country": {
                                                                                                                                            "value": "Ecuador"
                                                                                                                                          },
                                                                                                                                          "div": 21,
                                                                                                                                          "division": {
                                                                                                                                            "value": "Los Rios"
                                                                                                                                          },
                                                                                                                                          "division_exposure": {
                                                                                                                                            "value": "Los Rios"
                                                                                                                                          },
                                                                                                                                          "gisaid_epi_isl": {
                                                                                                                                            "value": "EPI_ISL_877558"
                                                                                                                                          },
                                                                                                                                          "host": {
                                                                                                                                            "value": "Human"
                                                                                                                                          },
                                                                                                                                          "custom_location": {
                                                                                                                                            "confidence": {
                                                                                                                                              "South America": 1.0
                                                                                                                                            },
                                                                                                                                            "entropy": -1.000088900581841e-12,
                                                                                                                                            "value": "South America"
                                                                                                                                          },
                                                                                                                                          "location": {
                                                                                                                                            "value": "Quevedo"
                                                                                                                                          },
                                                                                                                                          "num_date": {
                                                                                                                                            "confidence": [
                                                                                                                                              2021.0397260273974,
                                                                                                                                              2021.0397260273974
                                                                                                                                            ],
                                                                                                                                            "value": 2021.0397260273974
                                                                                                                                          },
                                                                                                                                          "originating_lab": {
                                                                                                                                            "value": "Institute of Microbiology, Universidad San Francisco de Quito"
                                                                                                                                          },
                                                                                                                                          "pangolin_lineage": {
                                                                                                                                            "value": "B.1.1.1"
                                                                                                                                          },
                                                                                                                                          "recency": {
                                                                                                                                            "value": "Older"
                                                                                                                                          },
                                                                                                                                          "region": {
                                                                                                                                            "value": "South America"
                                                                                                                                          },
                                                                                                                                          "region_exposure": {
                                                                                                                                            "value": "South America"
                                                                                                                                          },

                                                                                                                                          "subclade_membership": {
                                                                                                                                            "value": "20D"
                                                                                                                                          },
                                                                                                                                          "submitting_lab": {
                                                                                                                                            "value": "Institute of Microbiology, Universidad San Francisco de Quito"
                                                                                                                                          },
                                                                                                                                          "url": "https://www.gisaid.org"
                                                                                                                                        }
                                                                                                                                      },
                                                                                                                                      {
                                                                                                                                        "branch_attrs": {
                                                                                                                                          "mutations": {}
                                                                                                                                        },
                                                                                                                                        "name": "Ecuador/USFQ-726/2021",
                                                                                                                                        "node_attrs": {
                                                                                                                                          "author": {
                                                                                                                                            "author": "Bel\u00e9n Prado-Vivar et al",
                                                                                                                                            "value": "Bel\u00e9n Prado-Vivar et al"
                                                                                                                                          },
                                                                                                                                          "clade_membership": {
                                                                                                                                            "value": "20D"
                                                                                                                                          },
                                                                                                                                          "country": {
                                                                                                                                            "value": "Ecuador"
                                                                                                                                          },
                                                                                                                                          "div": 21,
                                                                                                                                          "division": {
                                                                                                                                            "value": "Los Rios"
                                                                                                                                          },
                                                                                                                                          "division_exposure": {
                                                                                                                                            "value": "Los Rios"
                                                                                                                                          },
                                                                                                                                          "gisaid_epi_isl": {
                                                                                                                                            "value": "EPI_ISL_877555"
                                                                                                                                          },
                                                                                                                                          "host": {
                                                                                                                                            "value": "Human"
                                                                                                                                          },
                                                                                                                                          "custom_location": {
                                                                                                                                            "confidence": {
                                                                                                                                              "South America": 1.0
                                                                                                                                            },
                                                                                                                                            "entropy": -1.000088900581841e-12,
                                                                                                                                            "value": "South America"
                                                                                                                                          },
                                                                                                                                          "location": {
                                                                                                                                            "value": "Babahoyo"
                                                                                                                                          },
                                                                                                                                          "num_date": {
                                                                                                                                            "confidence": [
                                                                                                                                              2021.0397260273974,
                                                                                                                                              2021.0397260273974
                                                                                                                                            ],
                                                                                                                                            "value": 2021.0397260273974
                                                                                                                                          },
                                                                                                                                          "originating_lab": {
                                                                                                                                            "value": "Institute of Microbiology, Universidad San Francisco de Quito"
                                                                                                                                          },
                                                                                                                                          "pangolin_lineage": {
                                                                                                                                            "value": "B.1.1.1"
                                                                                                                                          },
                                                                                                                                          "recency": {
                                                                                                                                            "value": "Older"
                                                                                                                                          },
                                                                                                                                          "region": {
                                                                                                                                            "value": "South America"
                                                                                                                                          },
                                                                                                                                          "region_exposure": {
                                                                                                                                            "value": "South America"
                                                                                                                                          },

                                                                                                                                          "subclade_membership": {
                                                                                                                                            "value": "20D"
                                                                                                                                          },
                                                                                                                                          "submitting_lab": {
                                                                                                                                            "value": "Institute of Microbiology, Universidad San Francisco de Quito"
                                                                                                                                          },
                                                                                                                                          "url": "https://www.gisaid.org"
                                                                                                                                        }
                                                                                                                                      }
                                                                                                                                    ],
                                                                                                                                    "name": "NODE_0001911",
                                                                                                                                    "node_attrs": {
                                                                                                                                      "clade_membership": {
                                                                                                                                        "value": "20D"
                                                                                                                                      },
                                                                                                                                      "div": 21,
                                                                                                                                      "custom_location": {
                                                                                                                                        "confidence": {
                                                                                                                                          "Europe": 0.0012255974892548885,
                                                                                                                                          "South America": 0.9981799758783432
                                                                                                                                        },
                                                                                                                                        "entropy": 0.015243089761915397,
                                                                                                                                        "value": "South America"
                                                                                                                                      },
                                                                                                                                      "num_date": {
                                                                                                                                        "confidence": [
                                                                                                                                          2020.9863646047695,
                                                                                                                                          2021.0397260273974
                                                                                                                                        ],
                                                                                                                                        "value": 2021.0397260273974
                                                                                                                                      },
                                                                                                                                      "subclade_membership": {
                                                                                                                                        "value": "20D"
                                                                                                                                      }
                                                                                                                                    }
                                                                                                                                  },
                                                                                                                                  {
                                                                                                                                    "branch_attrs": {
                                                                                                                                      "mutations": {}
                                                                                                                                    },
                                                                                                                                    "children": [
                                                                                                                                      {
                                                                                                                                        "branch_attrs": {
                                                                                                                                          "mutations": {}
                                                                                                                                        },
                                                                                                                                        "children": [
                                                                                                                                          {
                                                                                                                                            "branch_attrs": {
                                                                                                                                              "mutations": {}
                                                                                                                                            },
                                                                                                                                            "name": "Ecuador/USFQ-732/2021",
                                                                                                                                            "node_attrs": {

                                                                                                                                              "author": {
                                                                                                                                                "author": "Bel\u00e9n Prado-Vivar et al",
                                                                                                                                                "value": "Bel\u00e9n Prado-Vivar et al"
                                                                                                                                              },
                                                                                                                                              "clade_membership": {
                                                                                                                                                "value": "20D"
                                                                                                                                              },
                                                                                                                                              "country": {
                                                                                                                                                "value": "Ecuador"
                                                                                                                                              },
                                                                                                                                              "div": 21,
                                                                                                                                              "division": {
                                                                                                                                                "value": "Los Rios"
                                                                                                                                              },
                                                                                                                                              "division_exposure": {
                                                                                                                                                "value": "Los Rios"
                                                                                                                                              },
                                                                                                                                              "gisaid_epi_isl": {
                                                                                                                                                "value": "EPI_ISL_877557"
                                                                                                                                              },
                                                                                                                                              "host": {
                                                                                                                                                "value": "Human"
                                                                                                                                              },
                                                                                                                                              "custom_location": {
                                                                                                                                                "confidence": {
                                                                                                                                                  "South America": 0.9999999999999999
                                                                                                                                                },
                                                                                                                                                "entropy": -9.99866855976916e-13,
                                                                                                                                                "value": "South America"
                                                                                                                                              },
                                                                                                                                              "location": {
                                                                                                                                                "value": "Quevedo"
                                                                                                                                              },
                                                                                                                                              "num_date": {
                                                                                                                                                "confidence": [
                                                                                                                                                  2021.0397260273974,
                                                                                                                                                  2021.0397260273974
                                                                                                                                                ],
                                                                                                                                                "value": 2021.0397260273974
                                                                                                                                              },
                                                                                                                                              "originating_lab": {
                                                                                                                                                "value": "Institute of Microbiology, Universidad San Francisco de Quito"
                                                                                                                                              },
                                                                                                                                              "pangolin_lineage": {
                                                                                                                                                "value": "B.1.1.1"
                                                                                                                                              },
                                                                                                                                              "recency": {
                                                                                                                                                "value": "Older"
                                                                                                                                              },
                                                                                                                                              "region": {
                                                                                                                                                "value": "South America"
                                                                                                                                              },
                                                                                                                                              "region_exposure": {
                                                                                                                                                "value": "South America"
                                                                                                                                              },

                                                                                                                                              "subclade_membership": {
                                                                                                                                                "value": "20D"
                                                                                                                                              },
                                                                                                                                              "submitting_lab": {
                                                                                                                                                "value": "Institute of Microbiology, Universidad San Francisco de Quito"
                                                                                                                                              },
                                                                                                                                              "url": "https://www.gisaid.org"
                                                                                                                                            }
                                                                                                                                          },
                                                                                                                                          {
                                                                                                                                            "branch_attrs": {
                                                                                                                                              "mutations": {}
                                                                                                                                            },
                                                                                                                                            "name": "Ecuador/USFQ-731/2021",
                                                                                                                                            "node_attrs": {

                                                                                                                                              "author": {
                                                                                                                                                "author": "Bel\u00e9n Prado-Vivar et al",
                                                                                                                                                "value": "Bel\u00e9n Prado-Vivar et al"
                                                                                                                                              },
                                                                                                                                              "clade_membership": {
                                                                                                                                                "value": "20D"
                                                                                                                                              },
                                                                                                                                              "country": {
                                                                                                                                                "value": "Ecuador"
                                                                                                                                              },
                                                                                                                                              "div": 21,
                                                                                                                                              "division": {
                                                                                                                                                "value": "Los Rios"
                                                                                                                                              },
                                                                                                                                              "division_exposure": {
                                                                                                                                                "value": "Los Rios"
                                                                                                                                              },
                                                                                                                                              "gisaid_epi_isl": {
                                                                                                                                                "value": "EPI_ISL_877556"
                                                                                                                                              },
                                                                                                                                              "host": {
                                                                                                                                                "value": "Human"
                                                                                                                                              },
                                                                                                                                              "custom_location": {
                                                                                                                                                "confidence": {
                                                                                                                                                  "South America": 0.9999999999999999
                                                                                                                                                },
                                                                                                                                                "entropy": -9.99866855976916e-13,
                                                                                                                                                "value": "South America"
                                                                                                                                              },
                                                                                                                                              "location": {
                                                                                                                                                "value": "Quevedo"
                                                                                                                                              },
                                                                                                                                              "num_date": {
                                                                                                                                                "confidence": [
                                                                                                                                                  2021.0397260273974,
                                                                                                                                                  2021.0397260273974
                                                                                                                                                ],
                                                                                                                                                "value": 2021.0397260273974
                                                                                                                                              },
                                                                                                                                              "originating_lab": {
                                                                                                                                                "value": "Institute of Microbiology, Universidad San Francisco de Quito"
                                                                                                                                              },
                                                                                                                                              "pangolin_lineage": {
                                                                                                                                                "value": "B.1.1.1"
                                                                                                                                              },
                                                                                                                                              "recency": {
                                                                                                                                                "value": "Older"
                                                                                                                                              },
                                                                                                                                              "region": {
                                                                                                                                                "value": "South America"
                                                                                                                                              },
                                                                                                                                              "region_exposure": {
                                                                                                                                                "value": "South America"
                                                                                                                                              },

                                                                                                                                              "subclade_membership": {
                                                                                                                                                "value": "20D"
                                                                                                                                              },
                                                                                                                                              "submitting_lab": {
                                                                                                                                                "value": "Institute of Microbiology, Universidad San Francisco de Quito"
                                                                                                                                              },
                                                                                                                                              "url": "https://www.gisaid.org"
                                                                                                                                            }
                                                                                                                                          }
                                                                                                                                        ],
                                                                                                                                        "name": "NODE_0001914",
                                                                                                                                        "node_attrs": {
                                                                                                                                          "clade_membership": {
                                                                                                                                            "value": "20D"
                                                                                                                                          },
                                                                                                                                          "div": 21,
                                                                                                                                          "custom_location": {
                                                                                                                                            "confidence": {
                                                                                                                                              "Europe": 0.0012164719387816364,
                                                                                                                                              "South America": 0.9981910098340275
                                                                                                                                            },
                                                                                                                                            "entropy": 0.015165372127739019,
                                                                                                                                            "value": "South America"
                                                                                                                                          },
                                                                                                                                          "num_date": {
                                                                                                                                            "confidence": [
                                                                                                                                              2021.001920990271,
                                                                                                                                              2021.0397260273974
                                                                                                                                            ],
                                                                                                                                            "value": 2021.0397260273974
                                                                                                                                          },
                                                                                                                                          "subclade_membership": {
                                                                                                                                            "value": "20D"
                                                                                                                                          }
                                                                                                                                        }
                                                                                                                                      },
                                                                                                                                      {
                                                                                                                                        "branch_attrs": {
                                                                                                                                          "mutations": {}
                                                                                                                                        },
                                                                                                                                        "children": [
                                                                                                                                          {
                                                                                                                                            "branch_attrs": {
                                                                                                                                              "mutations": {}
                                                                                                                                            },
                                                                                                                                            "name": "Ecuador/USFQ-734/2021",
                                                                                                                                            "node_attrs": {

                                                                                                                                              "author": {
                                                                                                                                                "author": "Bel\u00e9n Prado-Vivar et al",
                                                                                                                                                "value": "Bel\u00e9n Prado-Vivar et al"
                                                                                                                                              },
                                                                                                                                              "clade_membership": {
                                                                                                                                                "value": "20D"
                                                                                                                                              },
                                                                                                                                              "country": {
                                                                                                                                                "value": "Ecuador"
                                                                                                                                              },
                                                                                                                                              "div": 21,
                                                                                                                                              "division": {
                                                                                                                                                "value": "Los Rios"
                                                                                                                                              },
                                                                                                                                              "division_exposure": {
                                                                                                                                                "value": "Los Rios"
                                                                                                                                              },
                                                                                                                                              "gisaid_epi_isl": {
                                                                                                                                                "value": "EPI_ISL_877559"
                                                                                                                                              },
                                                                                                                                              "host": {
                                                                                                                                                "value": "Human"
                                                                                                                                              },
                                                                                                                                              "custom_location": {
                                                                                                                                                "confidence": {
                                                                                                                                                  "South America": 0.9999999999999999
                                                                                                                                                },
                                                                                                                                                "entropy": -9.99866855976916e-13,
                                                                                                                                                "value": "South America"
                                                                                                                                              },
                                                                                                                                              "location": {
                                                                                                                                                "value": "Quevedo"
                                                                                                                                              },
                                                                                                                                              "num_date": {
                                                                                                                                                "confidence": [
                                                                                                                                                  2021.0397260273974,
                                                                                                                                                  2021.0397260273974
                                                                                                                                                ],
                                                                                                                                                "value": 2021.0397260273974
                                                                                                                                              },
                                                                                                                                              "originating_lab": {
                                                                                                                                                "value": "Institute of Microbiology, Universidad San Francisco de Quito"
                                                                                                                                              },
                                                                                                                                              "pangolin_lineage": {
                                                                                                                                                "value": "B.1.1.1"
                                                                                                                                              },
                                                                                                                                              "recency": {
                                                                                                                                                "value": "Older"
                                                                                                                                              },
                                                                                                                                              "region": {
                                                                                                                                                "value": "South America"
                                                                                                                                              },
                                                                                                                                              "region_exposure": {
                                                                                                                                                "value": "South America"
                                                                                                                                              },

                                                                                                                                              "subclade_membership": {
                                                                                                                                                "value": "20D"
                                                                                                                                              },
                                                                                                                                              "submitting_lab": {
                                                                                                                                                "value": "Institute of Microbiology, Universidad San Francisco de Quito"
                                                                                                                                              },
                                                                                                                                              "url": "https://www.gisaid.org"
                                                                                                                                            }
                                                                                                                                          },
                                                                                                                                          {
                                                                                                                                            "branch_attrs": {
                                                                                                                                              "mutations": {}
                                                                                                                                            },
                                                                                                                                            "name": "Ecuador/USFQ-735/2021",
                                                                                                                                            "node_attrs": {

                                                                                                                                              "author": {
                                                                                                                                                "author": "Bel\u00e9n Prado-Vivar et al",
                                                                                                                                                "value": "Bel\u00e9n Prado-Vivar et al"
                                                                                                                                              },
                                                                                                                                              "clade_membership": {
                                                                                                                                                "value": "20D"
                                                                                                                                              },
                                                                                                                                              "country": {
                                                                                                                                                "value": "Ecuador"
                                                                                                                                              },
                                                                                                                                              "div": 21,
                                                                                                                                              "division": {
                                                                                                                                                "value": "Los Rios"
                                                                                                                                              },
                                                                                                                                              "division_exposure": {
                                                                                                                                                "value": "Los Rios"
                                                                                                                                              },
                                                                                                                                              "gisaid_epi_isl": {
                                                                                                                                                "value": "EPI_ISL_877560"
                                                                                                                                              },
                                                                                                                                              "host": {
                                                                                                                                                "value": "Human"
                                                                                                                                              },
                                                                                                                                              "custom_location": {
                                                                                                                                                "confidence": {
                                                                                                                                                  "South America": 0.9999999999999999
                                                                                                                                                },
                                                                                                                                                "entropy": -9.99866855976916e-13,
                                                                                                                                                "value": "South America"
                                                                                                                                              },
                                                                                                                                              "location": {
                                                                                                                                                "value": "Quevedo"
                                                                                                                                              },
                                                                                                                                              "num_date": {
                                                                                                                                                "confidence": [
                                                                                                                                                  2021.0397260273974,
                                                                                                                                                  2021.0397260273974
                                                                                                                                                ],
                                                                                                                                                "value": 2021.0397260273974
                                                                                                                                              },
                                                                                                                                              "originating_lab": {
                                                                                                                                                "value": "Institute of Microbiology, Universidad San Francisco de Quito"
                                                                                                                                              },
                                                                                                                                              "pangolin_lineage": {
                                                                                                                                                "value": "B.1.1.1"
                                                                                                                                              },
                                                                                                                                              "recency": {
                                                                                                                                                "value": "Older"
                                                                                                                                              },
                                                                                                                                              "region": {
                                                                                                                                                "value": "South America"
                                                                                                                                              },
                                                                                                                                              "region_exposure": {
                                                                                                                                                "value": "South America"
                                                                                                                                              },

                                                                                                                                              "subclade_membership": {
                                                                                                                                                "value": "20D"
                                                                                                                                              },
                                                                                                                                              "submitting_lab": {
                                                                                                                                                "value": "Institute of Microbiology, Universidad San Francisco de Quito"
                                                                                                                                              },
                                                                                                                                              "url": "https://www.gisaid.org"
                                                                                                                                            }
                                                                                                                                          }
                                                                                                                                        ],
                                                                                                                                        "name": "NODE_0001922",
                                                                                                                                        "node_attrs": {
                                                                                                                                          "clade_membership": {
                                                                                                                                            "value": "20D"
                                                                                                                                          },
                                                                                                                                          "div": 21,
                                                                                                                                          "custom_location": {
                                                                                                                                            "confidence": {
                                                                                                                                              "Europe": 0.0012164719387816364,
                                                                                                                                              "South America": 0.9981910098340275
                                                                                                                                            },
                                                                                                                                            "entropy": 0.015165372127739019,
                                                                                                                                            "value": "South America"
                                                                                                                                          },
                                                                                                                                          "num_date": {
                                                                                                                                            "confidence": [
                                                                                                                                              2021.001920990271,
                                                                                                                                              2021.0397260273974
                                                                                                                                            ],
                                                                                                                                            "value": 2021.0397260273974
                                                                                                                                          },
                                                                                                                                          "subclade_membership": {
                                                                                                                                            "value": "20D"
                                                                                                                                          }
                                                                                                                                        }
                                                                                                                                      }
                                                                                                                                    ],
                                                                                                                                    "name": "NODE_0001913",
                                                                                                                                    "node_attrs": {
                                                                                                                                      "clade_membership": {
                                                                                                                                        "value": "20D"
                                                                                                                                      },
                                                                                                                                      "div": 21,
                                                                                                                                      "custom_location": {
                                                                                                                                        "confidence": {
                                                                                                                                          "Europe": 0.0014671764074871351,
                                                                                                                                          "South America": 0.9978499459794031
                                                                                                                                        },
                                                                                                                                        "entropy": 0.017603635819103604,
                                                                                                                                        "value": "South America"
                                                                                                                                      },
                                                                                                                                      "num_date": {
                                                                                                                                        "confidence": [
                                                                                                                                          2020.9585235196046,
                                                                                                                                          2021.0373262506232
                                                                                                                                        ],
                                                                                                                                        "value": 2021.0085289293336
                                                                                                                                      },
                                                                                                                                      "subclade_membership": {
                                                                                                                                        "value": "20D"
                                                                                                                                      }
                                                                                                                                    }
                                                                                                                                  }
                                                                                                                                ],
                                                                                                                                "name": "NODE_0003333",
                                                                                                                                "node_attrs": {
                                                                                                                                  "clade_membership": {
                                                                                                                                    "value": "20D"
                                                                                                                                  },
                                                                                                                                  "div": 21,
                                                                                                                                  "custom_location": {
                                                                                                                                    "confidence": {
                                                                                                                                      "Europe": 0.0015763553760648372,
                                                                                                                                      "South America": 0.997718795665815
                                                                                                                                    },
                                                                                                                                    "entropy": 0.01849839420650291,
                                                                                                                                    "value": "South America"
                                                                                                                                  },
                                                                                                                                  "num_date": {
                                                                                                                                    "confidence": [
                                                                                                                                      2020.9042014064748,
                                                                                                                                      2021.0298343747365
                                                                                                                                    ],
                                                                                                                                    "value": 2020.9829623948501
                                                                                                                                  },
                                                                                                                                  "subclade_membership": {
                                                                                                                                    "value": "20D"
                                                                                                                                  }
                                                                                                                                }
                                                                                                                              },
                                                                                                                              {
                                                                                                                                "branch_attrs": {
                                                                                                                                  "mutations": {}
                                                                                                                                },
                                                                                                                                "children": [
                                                                                                                                  {
                                                                                                                                    "branch_attrs": {
                                                                                                                                      "labels": {
                                                                                                                                        "aa": "ORF1a: H1108Y, A3497V, A3648V; ORF1b: I1227M; ORF3a: A54S"
                                                                                                                                      },
                                                                                                                                      "mutations": {
                                                                                                                                        "ORF1a": [
                                                                                                                                          "H1108Y",
                                                                                                                                          "A3497V",
                                                                                                                                          "A3648V"
                                                                                                                                        ],
                                                                                                                                        "ORF1b": [
                                                                                                                                          "I1227M"
                                                                                                                                        ],
                                                                                                                                        "ORF3a": [
                                                                                                                                          "A54S"
                                                                                                                                        ],
                                                                                                                                        "nuc": [
                                                                                                                                          "C3587T",
                                                                                                                                          "C6310T",
                                                                                                                                          "C10755T",
                                                                                                                                          "C11208T",
                                                                                                                                          "A17148G",
                                                                                                                                          "G24883A",
                                                                                                                                          "T25399C",
                                                                                                                                          "G25552T"
                                                                                                                                        ]
                                                                                                                                      }
                                                                                                                                    },
                                                                                                                                    "children": [
                                                                                                                                      {
                                                                                                                                        "branch_attrs": {
                                                                                                                                          "mutations": {}
                                                                                                                                        },
                                                                                                                                        "name": "Peru/LIM-UPCH-0327/2020",
                                                                                                                                        "node_attrs": {

                                                                                                                                          "author": {
                                                                                                                                            "author": "Pablo Tsukayama et al",
                                                                                                                                            "value": "Pablo Tsukayama et al"
                                                                                                                                          },
                                                                                                                                          "clade_membership": {
                                                                                                                                            "value": "20D"
                                                                                                                                          },
                                                                                                                                          "country": {
                                                                                                                                            "value": "Peru"
                                                                                                                                          },
                                                                                                                                          "div": 19,
                                                                                                                                          "division": {
                                                                                                                                            "value": "Lima"
                                                                                                                                          },
                                                                                                                                          "division_exposure": {
                                                                                                                                            "value": "Lima"
                                                                                                                                          },
                                                                                                                                          "gisaid_epi_isl": {
                                                                                                                                            "value": "EPI_ISL_812483"
                                                                                                                                          },
                                                                                                                                          "host": {
                                                                                                                                            "value": "Human"
                                                                                                                                          },
                                                                                                                                          "custom_location": {
                                                                                                                                            "confidence": {
                                                                                                                                              "South America": 1.0
                                                                                                                                            },
                                                                                                                                            "entropy": -1.000088900581841e-12,
                                                                                                                                            "value": "South America"
                                                                                                                                          },
                                                                                                                                          "num_date": {
                                                                                                                                            "confidence": [
                                                                                                                                              2020.9494535519125,
                                                                                                                                              2020.9494535519125
                                                                                                                                            ],
                                                                                                                                            "value": 2020.9494535519125
                                                                                                                                          },
                                                                                                                                          "originating_lab": {
                                                                                                                                            "value": "Laboratorio de Referencia Nacional de Virus Respiratorios, Instituto Nacional de Salud Peru"
                                                                                                                                          },
                                                                                                                                          "pangolin_lineage": {
                                                                                                                                            "value": "B.1.1.1"
                                                                                                                                          },
                                                                                                                                          "recency": {
                                                                                                                                            "value": "Older"
                                                                                                                                          },
                                                                                                                                          "region": {
                                                                                                                                            "value": "South America"
                                                                                                                                          },
                                                                                                                                          "region_exposure": {
                                                                                                                                            "value": "South America"
                                                                                                                                          },

                                                                                                                                          "subclade_membership": {
                                                                                                                                            "value": "20D"
                                                                                                                                          },
                                                                                                                                          "submitting_lab": {
                                                                                                                                            "value": "Laboratorio de Gen\u00f3mica Microbiana, Universidad Peruana Cayetano Heredia"
                                                                                                                                          },
                                                                                                                                          "url": "https://www.gisaid.org"
                                                                                                                                        }
                                                                                                                                      },
                                                                                                                                      {
                                                                                                                                        "branch_attrs": {
                                                                                                                                          "mutations": {}
                                                                                                                                        },
                                                                                                                                        "name": "Peru/LIM-UPCH-0366/2020",
                                                                                                                                        "node_attrs": {

                                                                                                                                          "author": {
                                                                                                                                            "author": "Pablo Tsukayama et al",
                                                                                                                                            "value": "Pablo Tsukayama et al"
                                                                                                                                          },
                                                                                                                                          "clade_membership": {
                                                                                                                                            "value": "20D"
                                                                                                                                          },
                                                                                                                                          "country": {
                                                                                                                                            "value": "Peru"
                                                                                                                                          },
                                                                                                                                          "div": 19,
                                                                                                                                          "division": {
                                                                                                                                            "value": "Lima"
                                                                                                                                          },
                                                                                                                                          "division_exposure": {
                                                                                                                                            "value": "Lima"
                                                                                                                                          },
                                                                                                                                          "gisaid_epi_isl": {
                                                                                                                                            "value": "EPI_ISL_812514"
                                                                                                                                          },
                                                                                                                                          "host": {
                                                                                                                                            "value": "Human"
                                                                                                                                          },
                                                                                                                                          "custom_location": {
                                                                                                                                            "confidence": {
                                                                                                                                              "South America": 1.0
                                                                                                                                            },
                                                                                                                                            "entropy": -1.000088900581841e-12,
                                                                                                                                            "value": "South America"
                                                                                                                                          },
                                                                                                                                          "num_date": {
                                                                                                                                            "confidence": [
                                                                                                                                              2020.9494535519125,
                                                                                                                                              2020.9494535519125
                                                                                                                                            ],
                                                                                                                                            "value": 2020.9494535519125
                                                                                                                                          },
                                                                                                                                          "originating_lab": {
                                                                                                                                            "value": "Laboratorio de Referencia Nacional de Virus Respiratorios, Instituto Nacional de Salud Peru"
                                                                                                                                          },
                                                                                                                                          "pangolin_lineage": {
                                                                                                                                            "value": "B.1.1.1"
                                                                                                                                          },
                                                                                                                                          "recency": {
                                                                                                                                            "value": "Older"
                                                                                                                                          },
                                                                                                                                          "region": {
                                                                                                                                            "value": "South America"
                                                                                                                                          },
                                                                                                                                          "region_exposure": {
                                                                                                                                            "value": "South America"
                                                                                                                                          },

                                                                                                                                          "subclade_membership": {
                                                                                                                                            "value": "20D"
                                                                                                                                          },
                                                                                                                                          "submitting_lab": {
                                                                                                                                            "value": "Laboratorio de Gen\u00f3mica Microbiana, Universidad Peruana Cayetano Heredia"
                                                                                                                                          },
                                                                                                                                          "url": "https://www.gisaid.org"
                                                                                                                                        }
                                                                                                                                      }
                                                                                                                                    ],
                                                                                                                                    "name": "NODE_0003353",
                                                                                                                                    "node_attrs": {
                                                                                                                                      "clade_membership": {
                                                                                                                                        "value": "20D"
                                                                                                                                      },
                                                                                                                                      "div": 19,
                                                                                                                                      "custom_location": {
                                                                                                                                        "confidence": {
                                                                                                                                          "Europe": 0.0019857733272881295,
                                                                                                                                          "South America": 0.9972977934601011
                                                                                                                                        },
                                                                                                                                        "entropy": 0.02118294039083869,
                                                                                                                                        "value": "South America"
                                                                                                                                      },
                                                                                                                                      "num_date": {
                                                                                                                                        "confidence": [
                                                                                                                                          2020.9016701092846,
                                                                                                                                          2020.9494535519125
                                                                                                                                        ],
                                                                                                                                        "value": 2020.9494535519125
                                                                                                                                      },
                                                                                                                                      "subclade_membership": {
                                                                                                                                        "value": "20D"
                                                                                                                                      }
                                                                                                                                    }
                                                                                                                                  },
                                                                                                                                  {
                                                                                                                                    "branch_attrs": {
                                                                                                                                      "mutations": {}
                                                                                                                                    },
                                                                                                                                    "children": [
                                                                                                                                      {
                                                                                                                                        "branch_attrs": {
                                                                                                                                          "labels": {
                                                                                                                                            "aa": "ORF1a: K1895N; ORF1b: V2089F"
                                                                                                                                          },
                                                                                                                                          "mutations": {
                                                                                                                                            "ORF1a": [
                                                                                                                                              "K1895N"
                                                                                                                                            ],
                                                                                                                                            "ORF1b": [
                                                                                                                                              "V2089F"
                                                                                                                                            ],
                                                                                                                                            "nuc": [
                                                                                                                                              "G5950T",
                                                                                                                                              "G19732T"
                                                                                                                                            ]
                                                                                                                                          }
                                                                                                                                        },
                                                                                                                                        "children": [
                                                                                                                                          {
                                                                                                                                            "branch_attrs": {
                                                                                                                                              "labels": {
                                                                                                                                                "aa": "N: P168S, K203R, R204G"
                                                                                                                                              },
                                                                                                                                              "mutations": {
                                                                                                                                                "N": [
                                                                                                                                                  "P168S",
                                                                                                                                                  "K203R",
                                                                                                                                                  "R204G"
                                                                                                                                                ],
                                                                                                                                                "nuc": [
                                                                                                                                                  "C13115T",
                                                                                                                                                  "C28775T",
                                                                                                                                                  "A28881G",
                                                                                                                                                  "A28882G",
                                                                                                                                                  "C28883G"
                                                                                                                                                ]
                                                                                                                                              }
                                                                                                                                            },
                                                                                                                                            "name": "Serbia/C17946/2020",
                                                                                                                                            "node_attrs": {

                                                                                                                                              "author": {
                                                                                                                                                "author": "Banko Ana et al",
                                                                                                                                                "value": "Banko Ana et al"
                                                                                                                                              },
                                                                                                                                              "clade_membership": {
                                                                                                                                                "value": "20D"
                                                                                                                                              },
                                                                                                                                              "country": {
                                                                                                                                                "value": "Europe"
                                                                                                                                              },
                                                                                                                                              "div": 18,
                                                                                                                                              "division": {
                                                                                                                                                "value": "Europe"
                                                                                                                                              },
                                                                                                                                              "division_exposure": {
                                                                                                                                                "value": "Europe"
                                                                                                                                              },
                                                                                                                                              "gisaid_epi_isl": {
                                                                                                                                                "value": "EPI_ISL_1056968"
                                                                                                                                              },
                                                                                                                                              "host": {
                                                                                                                                                "value": "Human"
                                                                                                                                              },
                                                                                                                                              "custom_location": {
                                                                                                                                                "confidence": {
                                                                                                                                                  "Europe": 1.0
                                                                                                                                                },
                                                                                                                                                "entropy": -1.000088900581841e-12,
                                                                                                                                                "value": "Europe"
                                                                                                                                              },
                                                                                                                                              "num_date": {
                                                                                                                                                "confidence": [
                                                                                                                                                  2020.5833333333333,
                                                                                                                                                  2020.5833333333333
                                                                                                                                                ],
                                                                                                                                                "value": 2020.5833333333333
                                                                                                                                              },
                                                                                                                                              "originating_lab": {
                                                                                                                                                "value": "Institute of Biocides and Medical Ecology, Belgarde, Serbia"
                                                                                                                                              },
                                                                                                                                              "pangolin_lineage": {
                                                                                                                                                "value": "B.1.1.1"
                                                                                                                                              },
                                                                                                                                              "recency": {
                                                                                                                                                "value": "One week ago"
                                                                                                                                              },
                                                                                                                                              "region": {
                                                                                                                                                "value": "Europe"
                                                                                                                                              },
                                                                                                                                              "region_exposure": {
                                                                                                                                                "value": "Europe"
                                                                                                                                              },

                                                                                                                                              "subclade_membership": {
                                                                                                                                                "value": "20D"
                                                                                                                                              },
                                                                                                                                              "submitting_lab": {
                                                                                                                                                "value": "Virology Department Institute of Microbiology and Immunology Faculty of Medicine University of Belgrade"
                                                                                                                                              },
                                                                                                                                              "url": "https://www.gisaid.org"
                                                                                                                                            }
                                                                                                                                          },
                                                                                                                                          {
                                                                                                                                            "branch_attrs": {
                                                                                                                                              "mutations": {
                                                                                                                                                "nuc": [
                                                                                                                                                  "G20931T"
                                                                                                                                                ]
                                                                                                                                              }
                                                                                                                                            },
                                                                                                                                            "children": [
                                                                                                                                              {
                                                                                                                                                "branch_attrs": {
                                                                                                                                                  "labels": {
                                                                                                                                                    "aa": "ORF1a: L3116F; ORF1b: G1129V; ORF3a: T32I"
                                                                                                                                                  },
                                                                                                                                                  "mutations": {
                                                                                                                                                    "ORF1a": [
                                                                                                                                                      "L3116F"
                                                                                                                                                    ],
                                                                                                                                                    "ORF1b": [
                                                                                                                                                      "G1129V"
                                                                                                                                                    ],
                                                                                                                                                    "ORF3a": [
                                                                                                                                                      "T32I"
                                                                                                                                                    ],
                                                                                                                                                    "nuc": [
                                                                                                                                                      "T4639C",
                                                                                                                                                      "C6538T",
                                                                                                                                                      "C9611T",
                                                                                                                                                      "G16221C",
                                                                                                                                                      "G16853T",
                                                                                                                                                      "C25487T"
                                                                                                                                                    ]
                                                                                                                                                  }
                                                                                                                                                },
                                                                                                                                                "name": "Slovenia/166958/2020",
                                                                                                                                                "node_attrs": {

                                                                                                                                                  "author": {
                                                                                                                                                    "author": "Samo Zakotnik et al",
                                                                                                                                                    "value": "Samo Zakotnik et al"
                                                                                                                                                  },
                                                                                                                                                  "clade_membership": {
                                                                                                                                                    "value": "20D"
                                                                                                                                                  },
                                                                                                                                                  "country": {
                                                                                                                                                    "value": "Europe"
                                                                                                                                                  },
                                                                                                                                                  "div": 20,
                                                                                                                                                  "division": {
                                                                                                                                                    "value": "Europe"
                                                                                                                                                  },
                                                                                                                                                  "division_exposure": {
                                                                                                                                                    "value": "Europe"
                                                                                                                                                  },
                                                                                                                                                  "gisaid_epi_isl": {
                                                                                                                                                    "value": "EPI_ISL_1020294"
                                                                                                                                                  },
                                                                                                                                                  "host": {
                                                                                                                                                    "value": "Human"
                                                                                                                                                  },
                                                                                                                                                  "custom_location": {
                                                                                                                                                    "confidence": {
                                                                                                                                                      "Europe": 1.0
                                                                                                                                                    },
                                                                                                                                                    "entropy": -1.000088900581841e-12,
                                                                                                                                                    "value": "Europe"
                                                                                                                                                  },
                                                                                                                                                  "num_date": {
                                                                                                                                                    "confidence": [
                                                                                                                                                      2020.8237704918033,
                                                                                                                                                      2020.8237704918033
                                                                                                                                                    ],
                                                                                                                                                    "value": 2020.8237704918033
                                                                                                                                                  },
                                                                                                                                                  "originating_lab": {
                                                                                                                                                    "value": "Institute of Microbiology and Immunology, Faculty of Medicine, University of Ljubljana"
                                                                                                                                                  },
                                                                                                                                                  "pangolin_lineage": {
                                                                                                                                                    "value": "B.1.1.1"
                                                                                                                                                  },
                                                                                                                                                  "recency": {
                                                                                                                                                    "value": "One month ago"
                                                                                                                                                  },
                                                                                                                                                  "region": {
                                                                                                                                                    "value": "Europe"
                                                                                                                                                  },
                                                                                                                                                  "region_exposure": {
                                                                                                                                                    "value": "Europe"
                                                                                                                                                  },

                                                                                                                                                  "subclade_membership": {
                                                                                                                                                    "value": "20D"
                                                                                                                                                  },
                                                                                                                                                  "submitting_lab": {
                                                                                                                                                    "value": "Institute of Microbiology and Immunology, Faculty of Medicine, University of Ljubljana"
                                                                                                                                                  },
                                                                                                                                                  "url": "https://www.gisaid.org"
                                                                                                                                                }
                                                                                                                                              },
                                                                                                                                              {
                                                                                                                                                "branch_attrs": {
                                                                                                                                                  "labels": {
                                                                                                                                                    "aa": "ORF3a: L106F"
                                                                                                                                                  },
                                                                                                                                                  "mutations": {
                                                                                                                                                    "ORF3a": [
                                                                                                                                                      "L106F"
                                                                                                                                                    ],
                                                                                                                                                    "nuc": [
                                                                                                                                                      "C25708T"
                                                                                                                                                    ]
                                                                                                                                                  }
                                                                                                                                                },
                                                                                                                                                "children": [
                                                                                                                                                  {
                                                                                                                                                    "branch_attrs": {
                                                                                                                                                      "mutations": {}
                                                                                                                                                    },
                                                                                                                                                    "name": "Montenegro/ChVir-1794332002/2020",
                                                                                                                                                    "node_attrs": {
                                                                                                                                                      "author": {
                                                                                                                                                        "author": "Victor M Corman et al",
                                                                                                                                                        "value": "Victor M Corman et al A"
                                                                                                                                                      },
                                                                                                                                                      "clade_membership": {
                                                                                                                                                        "value": "20D"
                                                                                                                                                      },
                                                                                                                                                      "country": {
                                                                                                                                                        "value": "Europe"
                                                                                                                                                      },
                                                                                                                                                      "div": 15,
                                                                                                                                                      "division": {
                                                                                                                                                        "value": "Europe"
                                                                                                                                                      },
                                                                                                                                                      "division_exposure": {
                                                                                                                                                        "value": "Europe"
                                                                                                                                                      },
                                                                                                                                                      "gisaid_epi_isl": {
                                                                                                                                                        "value": "EPI_ISL_516926"
                                                                                                                                                      },
                                                                                                                                                      "host": {
                                                                                                                                                        "value": "Human"
                                                                                                                                                      },
                                                                                                                                                      "custom_location": {
                                                                                                                                                        "confidence": {
                                                                                                                                                          "Europe": 1.0
                                                                                                                                                        },
                                                                                                                                                        "entropy": -1.000088900581841e-12,
                                                                                                                                                        "value": "Europe"
                                                                                                                                                      },
                                                                                                                                                      "num_date": {
                                                                                                                                                        "confidence": [
                                                                                                                                                          2020.542349726776,
                                                                                                                                                          2020.542349726776
                                                                                                                                                        ],
                                                                                                                                                        "value": 2020.542349726776
                                                                                                                                                      },
                                                                                                                                                      "originating_lab": {
                                                                                                                                                        "value": "Department for Molecular Diagnostics, Centre for Medical Microbiology, Institute of Public Health of Montenegro"
                                                                                                                                                      },
                                                                                                                                                      "pangolin_lineage": {
                                                                                                                                                        "value": "B.1.1.1"
                                                                                                                                                      },
                                                                                                                                                      "recency": {
                                                                                                                                                        "value": "Older"
                                                                                                                                                      },
                                                                                                                                                      "region": {
                                                                                                                                                        "value": "Europe"
                                                                                                                                                      },
                                                                                                                                                      "region_exposure": {
                                                                                                                                                        "value": "Europe"
                                                                                                                                                      },
                                                                                                                                                      "subclade_membership": {
                                                                                                                                                        "value": "20D"
                                                                                                                                                      },
                                                                                                                                                      "submitting_lab": {
                                                                                                                                                        "value": "Charit\u00e9 Universit\u00e4tsmedizin Berlin, Institut f\u00fcr Virologie"
                                                                                                                                                      },
                                                                                                                                                      "url": "https://www.gisaid.org"
                                                                                                                                                    }
                                                                                                                                                  },
                                                                                                                                                  {
                                                                                                                                                    "branch_attrs": {
                                                                                                                                                      "mutations": {}
                                                                                                                                                    },
                                                                                                                                                    "children": [
                                                                                                                                                      {
                                                                                                                                                        "branch_attrs": {
                                                                                                                                                          "mutations": {}
                                                                                                                                                        },
                                                                                                                                                        "name": "Montenegro/ChVir-1807132002/2020",
                                                                                                                                                        "node_attrs": {
                                                                                                                                                          "author": {
                                                                                                                                                            "author": "Victor M Corman et al",
                                                                                                                                                            "value": "Victor M Corman et al A"
                                                                                                                                                          },
                                                                                                                                                          "clade_membership": {
                                                                                                                                                            "value": "20D"
                                                                                                                                                          },
                                                                                                                                                          "country": {
                                                                                                                                                            "value": "Europe"
                                                                                                                                                          },
                                                                                                                                                          "div": 15,
                                                                                                                                                          "division": {
                                                                                                                                                            "value": "Europe"
                                                                                                                                                          },
                                                                                                                                                          "division_exposure": {
                                                                                                                                                            "value": "Europe"
                                                                                                                                                          },
                                                                                                                                                          "gisaid_epi_isl": {
                                                                                                                                                            "value": "EPI_ISL_516933"
                                                                                                                                                          },
                                                                                                                                                          "host": {
                                                                                                                                                            "value": "Human"
                                                                                                                                                          },
                                                                                                                                                          "custom_location": {
                                                                                                                                                            "confidence": {
                                                                                                                                                              "Europe": 0.9999999999999999
                                                                                                                                                            },
                                                                                                                                                            "entropy": -9.99866855976916e-13,
                                                                                                                                                            "value": "Europe"
                                                                                                                                                          },
                                                                                                                                                          "num_date": {
                                                                                                                                                            "confidence": [
                                                                                                                                                              2020.5478142076502,
                                                                                                                                                              2020.5478142076502
                                                                                                                                                            ],
                                                                                                                                                            "value": 2020.5478142076502
                                                                                                                                                          },
                                                                                                                                                          "originating_lab": {
                                                                                                                                                            "value": "Department for Molecular Diagnostics, Centre for Medical Microbiology, Institute of Public Health of Montenegro"
                                                                                                                                                          },
                                                                                                                                                          "pangolin_lineage": {
                                                                                                                                                            "value": "B.1.1.1"
                                                                                                                                                          },
                                                                                                                                                          "recency": {
                                                                                                                                                            "value": "Older"
                                                                                                                                                          },
                                                                                                                                                          "region": {
                                                                                                                                                            "value": "Europe"
                                                                                                                                                          },
                                                                                                                                                          "region_exposure": {
                                                                                                                                                            "value": "Europe"
                                                                                                                                                          },
                                                                                                                                                          "subclade_membership": {
                                                                                                                                                            "value": "20D"
                                                                                                                                                          },
                                                                                                                                                          "submitting_lab": {
                                                                                                                                                            "value": "Charit\u00e9 Universit\u00e4tsmedizin Berlin, Institut f\u00fcr Virologie"
                                                                                                                                                          },
                                                                                                                                                          "url": "https://www.gisaid.org"
                                                                                                                                                        }
                                                                                                                                                      },
                                                                                                                                                      {
                                                                                                                                                        "branch_attrs": {
                                                                                                                                                          "mutations": {}
                                                                                                                                                        },
                                                                                                                                                        "children": [
                                                                                                                                                          {
                                                                                                                                                            "branch_attrs": {
                                                                                                                                                              "labels": {
                                                                                                                                                                "aa": "ORF1a: V86F; ORF7a: F87L"
                                                                                                                                                              },
                                                                                                                                                              "mutations": {
                                                                                                                                                                "ORF1a": [
                                                                                                                                                                  "V86F"
                                                                                                                                                                ],
                                                                                                                                                                "ORF7a": [
                                                                                                                                                                  "F87L"
                                                                                                                                                                ],
                                                                                                                                                                "nuc": [
                                                                                                                                                                  "G521T",
                                                                                                                                                                  "T27652C"
                                                                                                                                                                ]
                                                                                                                                                              }
                                                                                                                                                            },
                                                                                                                                                            "name": "Serbia/L4570/2020",
                                                                                                                                                            "node_attrs": {

                                                                                                                                                              "author": {
                                                                                                                                                                "author": "Banko Ana et al",
                                                                                                                                                                "value": "Banko Ana et al"
                                                                                                                                                              },
                                                                                                                                                              "clade_membership": {
                                                                                                                                                                "value": "20D"
                                                                                                                                                              },
                                                                                                                                                              "country": {
                                                                                                                                                                "value": "Europe"
                                                                                                                                                              },
                                                                                                                                                              "div": 17,
                                                                                                                                                              "division": {
                                                                                                                                                                "value": "Europe"
                                                                                                                                                              },
                                                                                                                                                              "division_exposure": {
                                                                                                                                                                "value": "Europe"
                                                                                                                                                              },
                                                                                                                                                              "gisaid_epi_isl": {
                                                                                                                                                                "value": "EPI_ISL_1057038"
                                                                                                                                                              },
                                                                                                                                                              "host": {
                                                                                                                                                                "value": "Human"
                                                                                                                                                              },
                                                                                                                                                              "custom_location": {
                                                                                                                                                                "confidence": {
                                                                                                                                                                  "Europe": 1.0
                                                                                                                                                                },
                                                                                                                                                                "entropy": -1.000088900581841e-12,
                                                                                                                                                                "value": "Europe"
                                                                                                                                                              },
                                                                                                                                                              "num_date": {
                                                                                                                                                                "confidence": [
                                                                                                                                                                  2020.7226775956285,
                                                                                                                                                                  2020.7226775956285
                                                                                                                                                                ],
                                                                                                                                                                "value": 2020.7226775956285
                                                                                                                                                              },
                                                                                                                                                              "originating_lab": {
                                                                                                                                                                "value": "Institute of Biocides and Medical Ecology, Belgarde, Serbia"
                                                                                                                                                              },
                                                                                                                                                              "pangolin_lineage": {
                                                                                                                                                                "value": "B.1.1.1"
                                                                                                                                                              },
                                                                                                                                                              "recency": {
                                                                                                                                                                "value": "One week ago"
                                                                                                                                                              },
                                                                                                                                                              "region": {
                                                                                                                                                                "value": "Europe"
                                                                                                                                                              },
                                                                                                                                                              "region_exposure": {
                                                                                                                                                                "value": "Europe"
                                                                                                                                                              },

                                                                                                                                                              "subclade_membership": {
                                                                                                                                                                "value": "20D"
                                                                                                                                                              },
                                                                                                                                                              "submitting_lab": {
                                                                                                                                                                "value": "Virology Department Institute of Microbiology and Immunology Faculty of Medicine University of Belgrade"
                                                                                                                                                              },
                                                                                                                                                              "url": "https://www.gisaid.org"
                                                                                                                                                            }
                                                                                                                                                          },
                                                                                                                                                          {
                                                                                                                                                            "branch_attrs": {
                                                                                                                                                              "labels": {
                                                                                                                                                                "aa": "ORF1a: V879A; ORF1b: T573I, A1620V; S: T33I"
                                                                                                                                                              },
                                                                                                                                                              "mutations": {
                                                                                                                                                                "ORF1a": [
                                                                                                                                                                  "V879A"
                                                                                                                                                                ],
                                                                                                                                                                "ORF1b": [
                                                                                                                                                                  "T573I",
                                                                                                                                                                  "A1620V"
                                                                                                                                                                ],
                                                                                                                                                                "S": [
                                                                                                                                                                  "T33I"
                                                                                                                                                                ],
                                                                                                                                                                "nuc": [
                                                                                                                                                                  "T2901C",
                                                                                                                                                                  "A12895G",
                                                                                                                                                                  "C15185T",
                                                                                                                                                                  "C18326T",
                                                                                                                                                                  "C21660T"
                                                                                                                                                                ]
                                                                                                                                                              }
                                                                                                                                                            },
                                                                                                                                                            "name": "Montenegro/ChVir23211/2021",
                                                                                                                                                            "node_attrs": {
                                                                                                                                                              "author": {
                                                                                                                                                                "author": "Victor M Corman et al",
                                                                                                                                                                "value": "Victor M Corman et al A"
                                                                                                                                                              },
                                                                                                                                                              "clade_membership": {
                                                                                                                                                                "value": "20D"
                                                                                                                                                              },
                                                                                                                                                              "country": {
                                                                                                                                                                "value": "Europe"
                                                                                                                                                              },
                                                                                                                                                              "div": 20,
                                                                                                                                                              "division": {
                                                                                                                                                                "value": "Europe"
                                                                                                                                                              },
                                                                                                                                                              "division_exposure": {
                                                                                                                                                                "value": "Europe"
                                                                                                                                                              },
                                                                                                                                                              "gisaid_epi_isl": {
                                                                                                                                                                "value": "EPI_ISL_1013599"
                                                                                                                                                              },
                                                                                                                                                              "host": {
                                                                                                                                                                "value": "Human"
                                                                                                                                                              },
                                                                                                                                                              "custom_location": {
                                                                                                                                                                "confidence": {
                                                                                                                                                                  "Europe": 1.0
                                                                                                                                                                },
                                                                                                                                                                "entropy": -1.000088900581841e-12,
                                                                                                                                                                "value": "Europe"
                                                                                                                                                              },
                                                                                                                                                              "num_date": {
                                                                                                                                                                "confidence": [
                                                                                                                                                                  2021.045205479452,
                                                                                                                                                                  2021.045205479452
                                                                                                                                                                ],
                                                                                                                                                                "value": 2021.045205479452
                                                                                                                                                              },
                                                                                                                                                              "originating_lab": {
                                                                                                                                                                "value": "Department for Molecular Diagnostics, Centre for Medical Microbiology, Institute of Public Health, Montenegro"
                                                                                                                                                              },
                                                                                                                                                              "pangolin_lineage": {
                                                                                                                                                                "value": "B.1.1.1"
                                                                                                                                                              },
                                                                                                                                                              "recency": {
                                                                                                                                                                "value": "One month ago"
                                                                                                                                                              },
                                                                                                                                                              "region": {
                                                                                                                                                                "value": "Europe"
                                                                                                                                                              },
                                                                                                                                                              "region_exposure": {
                                                                                                                                                                "value": "Europe"
                                                                                                                                                              },
                                                                                                                                                              "subclade_membership": {
                                                                                                                                                                "value": "20D"
                                                                                                                                                              },
                                                                                                                                                              "submitting_lab": {
                                                                                                                                                                "value": "Charit\u00e9 Universit\u00e4tsmedizin Berlin, Institut f\u00fcr Virologie"
                                                                                                                                                              },
                                                                                                                                                              "url": "https://www.gisaid.org"
                                                                                                                                                            }
                                                                                                                                                          }
                                                                                                                                                        ],
                                                                                                                                                        "name": "NODE_0002191",
                                                                                                                                                        "node_attrs": {
                                                                                                                                                          "clade_membership": {
                                                                                                                                                            "value": "20D"
                                                                                                                                                          },
                                                                                                                                                          "div": 15,
                                                                                                                                                          "custom_location": {
                                                                                                                                                            "confidence": {
                                                                                                                                                              "Asia": 0.003221576860503207,
                                                                                                                                                              "Europe": 0.9935823737126146,
                                                                                                                                                              "South America": 0.0019437463008502767
                                                                                                                                                            },
                                                                                                                                                            "entropy": 0.04638128593608448,
                                                                                                                                                            "value": "Europe"
                                                                                                                                                          },
                                                                                                                                                          "num_date": {
                                                                                                                                                            "confidence": [
                                                                                                                                                              2020.5173748774964,
                                                                                                                                                              2020.6732028353667
                                                                                                                                                            ],
                                                                                                                                                            "value": 2020.592376704104
                                                                                                                                                          },
                                                                                                                                                          "subclade_membership": {
                                                                                                                                                            "value": "20D"
                                                                                                                                                          }
                                                                                                                                                        }
                                                                                                                                                      }
                                                                                                                                                    ],
                                                                                                                                                    "name": "NODE_0002190",
                                                                                                                                                    "node_attrs": {
                                                                                                                                                      "clade_membership": {
                                                                                                                                                        "value": "20D"
                                                                                                                                                      },
                                                                                                                                                      "div": 15,
                                                                                                                                                      "custom_location": {
                                                                                                                                                        "confidence": {
                                                                                                                                                          "Asia": 0.0037621447123068062,
                                                                                                                                                          "Europe": 0.9925811828522084,
                                                                                                                                                          "South America": 0.0022643840780513283
                                                                                                                                                        },
                                                                                                                                                        "entropy": 0.052434745603088195,
                                                                                                                                                        "value": "Europe"
                                                                                                                                                      },
                                                                                                                                                      "num_date": {
                                                                                                                                                        "confidence": [
                                                                                                                                                          2020.527442975632,
                                                                                                                                                          2020.5478142076502
                                                                                                                                                        ],
                                                                                                                                                        "value": 2020.5478142076502
                                                                                                                                                      },
                                                                                                                                                      "subclade_membership": {
                                                                                                                                                        "value": "20D"
                                                                                                                                                      }
                                                                                                                                                    }
                                                                                                                                                  }
                                                                                                                                                ],
                                                                                                                                                "name": "NODE_0003467",
                                                                                                                                                "node_attrs": {
                                                                                                                                                  "clade_membership": {
                                                                                                                                                    "value": "20D"
                                                                                                                                                  },
                                                                                                                                                  "div": 15,
                                                                                                                                                  "custom_location": {
                                                                                                                                                    "confidence": {
                                                                                                                                                      "Asia": 0.003847359173673525,
                                                                                                                                                      "Europe": 0.992156241888876,
                                                                                                                                                      "South America": 0.0025805689050572905
                                                                                                                                                    },
                                                                                                                                                    "entropy": 0.05498504029922474,
                                                                                                                                                    "value": "Europe"
                                                                                                                                                  },
                                                                                                                                                  "num_date": {
                                                                                                                                                    "confidence": [
                                                                                                                                                      2020.5102399149537,
                                                                                                                                                      2020.542349726776
                                                                                                                                                    ],
                                                                                                                                                    "value": 2020.5384771891618
                                                                                                                                                  },
                                                                                                                                                  "subclade_membership": {
                                                                                                                                                    "value": "20D"
                                                                                                                                                  }
                                                                                                                                                }
                                                                                                                                              }
                                                                                                                                            ],
                                                                                                                                            "name": "NODE_0003466",
                                                                                                                                            "node_attrs": {
                                                                                                                                              "clade_membership": {
                                                                                                                                                "value": "20D"
                                                                                                                                              },
                                                                                                                                              "div": 14,
                                                                                                                                              "custom_location": {
                                                                                                                                                "confidence": {
                                                                                                                                                  "Asia": 0.0037295982068635946,
                                                                                                                                                  "Europe": 0.9902202075638818,
                                                                                                                                                  "South America": 0.0046481589985805875
                                                                                                                                                },
                                                                                                                                                "entropy": 0.06588628396709087,
                                                                                                                                                "value": "Europe"
                                                                                                                                              },
                                                                                                                                              "num_date": {
                                                                                                                                                "confidence": [
                                                                                                                                                  2020.4675839192637,
                                                                                                                                                  2020.5314768583626
                                                                                                                                                ],
                                                                                                                                                "value": 2020.5021568705158
                                                                                                                                              },
                                                                                                                                              "subclade_membership": {
                                                                                                                                                "value": "20D"
                                                                                                                                              }
                                                                                                                                            }
                                                                                                                                          },
                                                                                                                                          {
                                                                                                                                            "branch_attrs": {
                                                                                                                                              "mutations": {}
                                                                                                                                            },
                                                                                                                                            "children": [
                                                                                                                                              {
                                                                                                                                                "branch_attrs": {
                                                                                                                                                  "labels": {
                                                                                                                                                    "aa": "ORF1a: T614I; ORF1b: A1521S; ORF3a: L85F; ORF8: E19*; S: L5F"
                                                                                                                                                  },
                                                                                                                                                  "mutations": {
                                                                                                                                                    "ORF1a": [
                                                                                                                                                      "T614I"
                                                                                                                                                    ],
                                                                                                                                                    "ORF1b": [
                                                                                                                                                      "A1521S"
                                                                                                                                                    ],
                                                                                                                                                    "ORF3a": [
                                                                                                                                                      "L85F"
                                                                                                                                                    ],
                                                                                                                                                    "ORF8": [
                                                                                                                                                      "E19*"
                                                                                                                                                    ],
                                                                                                                                                    "S": [
                                                                                                                                                      "L5F"
                                                                                                                                                    ],
                                                                                                                                                    "nuc": [
                                                                                                                                                      "C2106T",
                                                                                                                                                      "G18028T",
                                                                                                                                                      "C21575T",
                                                                                                                                                      "G25647T",
                                                                                                                                                      "C26028T",
                                                                                                                                                      "C27297T",
                                                                                                                                                      "G27948T"
                                                                                                                                                    ]
                                                                                                                                                  }
                                                                                                                                                },
                                                                                                                                                "name": "BosniaandHerzegovina/AGC-SAR-002/2020",
                                                                                                                                                "node_attrs": {

                                                                                                                                                  "author": {
                                                                                                                                                    "author": "Salihefendic L. et al",
                                                                                                                                                    "value": "Salihefendic L. et al"
                                                                                                                                                  },
                                                                                                                                                  "clade_membership": {
                                                                                                                                                    "value": "20D"
                                                                                                                                                  },
                                                                                                                                                  "country": {
                                                                                                                                                    "value": "Europe"
                                                                                                                                                  },
                                                                                                                                                  "div": 20,
                                                                                                                                                  "division": {
                                                                                                                                                    "value": "Europe"
                                                                                                                                                  },
                                                                                                                                                  "division_exposure": {
                                                                                                                                                    "value": "Europe"
                                                                                                                                                  },
                                                                                                                                                  "gisaid_epi_isl": {
                                                                                                                                                    "value": "EPI_ISL_722209"
                                                                                                                                                  },
                                                                                                                                                  "host": {
                                                                                                                                                    "value": "Human"
                                                                                                                                                  },
                                                                                                                                                  "custom_location": {
                                                                                                                                                    "confidence": {
                                                                                                                                                      "Europe": 1.0
                                                                                                                                                    },
                                                                                                                                                    "entropy": -1.000088900581841e-12,
                                                                                                                                                    "value": "Europe"
                                                                                                                                                  },
                                                                                                                                                  "num_date": {
                                                                                                                                                    "confidence": [
                                                                                                                                                      2020.886612021858,
                                                                                                                                                      2020.886612021858
                                                                                                                                                    ],
                                                                                                                                                    "value": 2020.886612021858
                                                                                                                                                  },
                                                                                                                                                  "originating_lab": {
                                                                                                                                                    "value": "Dom Zdravlja Sarajevo"
                                                                                                                                                  },
                                                                                                                                                  "pangolin_lineage": {
                                                                                                                                                    "value": "B.1.1.1"
                                                                                                                                                  },
                                                                                                                                                  "recency": {
                                                                                                                                                    "value": "Older"
                                                                                                                                                  },
                                                                                                                                                  "region": {
                                                                                                                                                    "value": "Europe"
                                                                                                                                                  },
                                                                                                                                                  "region_exposure": {
                                                                                                                                                    "value": "Europe"
                                                                                                                                                  },

                                                                                                                                                  "subclade_membership": {
                                                                                                                                                    "value": "20D"
                                                                                                                                                  },
                                                                                                                                                  "submitting_lab": {
                                                                                                                                                    "value": "Alea Genetic Center"
                                                                                                                                                  },
                                                                                                                                                  "url": "https://www.gisaid.org"
                                                                                                                                                }
                                                                                                                                              },
                                                                                                                                              {
                                                                                                                                                "branch_attrs": {
                                                                                                                                                  "mutations": {}
                                                                                                                                                },
                                                                                                                                                "children": [
                                                                                                                                                  {
                                                                                                                                                    "branch_attrs": {
                                                                                                                                                      "labels": {
                                                                                                                                                        "aa": "ORF1b: K82E"
                                                                                                                                                      },
                                                                                                                                                      "mutations": {
                                                                                                                                                        "ORF1b": [
                                                                                                                                                          "K82E"
                                                                                                                                                        ],
                                                                                                                                                        "nuc": [
                                                                                                                                                          "C7063T",
                                                                                                                                                          "A13711G",
                                                                                                                                                          "C15810T",
                                                                                                                                                          "C23086T"
                                                                                                                                                        ]
                                                                                                                                                      }
                                                                                                                                                    },
                                                                                                                                                    "name": "Serbia/Belgrade-C240570310/2020",
                                                                                                                                                    "node_attrs": {
                                                                                                                                                      "author": {
                                                                                                                                                        "author": "Knezevic et al",
                                                                                                                                                        "value": "Knezevic et al"
                                                                                                                                                      },
                                                                                                                                                      "clade_membership": {
                                                                                                                                                        "value": "20D"
                                                                                                                                                      },
                                                                                                                                                      "country": {
                                                                                                                                                        "value": "Europe"
                                                                                                                                                      },
                                                                                                                                                      "div": 17,
                                                                                                                                                      "division": {
                                                                                                                                                        "value": "Europe"
                                                                                                                                                      },
                                                                                                                                                      "division_exposure": {
                                                                                                                                                        "value": "Europe"
                                                                                                                                                      },
                                                                                                                                                      "gisaid_epi_isl": {
                                                                                                                                                        "value": "EPI_ISL_955159"
                                                                                                                                                      },
                                                                                                                                                      "host": {
                                                                                                                                                        "value": "Human"
                                                                                                                                                      },
                                                                                                                                                      "custom_location": {
                                                                                                                                                        "confidence": {
                                                                                                                                                          "Europe": 1.0
                                                                                                                                                        },
                                                                                                                                                        "entropy": -1.000088900581841e-12,
                                                                                                                                                        "value": "Europe"
                                                                                                                                                      },
                                                                                                                                                      "num_date": {
                                                                                                                                                        "confidence": [
                                                                                                                                                          2020.7554644808743,
                                                                                                                                                          2020.7554644808743
                                                                                                                                                        ],
                                                                                                                                                        "value": 2020.7554644808743
                                                                                                                                                      },
                                                                                                                                                      "originating_lab": {
                                                                                                                                                        "value": "Institute for Biocides and Medical Ecology"
                                                                                                                                                      },
                                                                                                                                                      "pangolin_lineage": {
                                                                                                                                                        "value": "B.1.1.1"
                                                                                                                                                      },
                                                                                                                                                      "recency": {
                                                                                                                                                        "value": "One month ago"
                                                                                                                                                      },
                                                                                                                                                      "region": {
                                                                                                                                                        "value": "Europe"
                                                                                                                                                      },
                                                                                                                                                      "region_exposure": {
                                                                                                                                                        "value": "Europe"
                                                                                                                                                      },
                                                                                                                                                      "subclade_membership": {
                                                                                                                                                        "value": "20D"
                                                                                                                                                      },
                                                                                                                                                      "submitting_lab": {
                                                                                                                                                        "value": "Institute of microbiology and Immunology, Faculty of Medicine, University of Belgrade"
                                                                                                                                                      },
                                                                                                                                                      "url": "https://www.gisaid.org"
                                                                                                                                                    }
                                                                                                                                                  },
                                                                                                                                                  {
                                                                                                                                                    "branch_attrs": {
                                                                                                                                                      "mutations": {}
                                                                                                                                                    },
                                                                                                                                                    "children": [
                                                                                                                                                      {
                                                                                                                                                        "branch_attrs": {
                                                                                                                                                          "labels": {
                                                                                                                                                            "aa": "N: D377G"
                                                                                                                                                          },
                                                                                                                                                          "mutations": {
                                                                                                                                                            "N": [
                                                                                                                                                              "D377G"
                                                                                                                                                            ],
                                                                                                                                                            "nuc": [
                                                                                                                                                              "C2485T",
                                                                                                                                                              "T3106C",
                                                                                                                                                              "A29403G"
                                                                                                                                                            ]
                                                                                                                                                          }
                                                                                                                                                        },
                                                                                                                                                        "children": [
                                                                                                                                                          {
                                                                                                                                                            "branch_attrs": {
                                                                                                                                                              "labels": {
                                                                                                                                                                "aa": "ORF1a: G49C, A117S, S3278G; ORF3a: V112F"
                                                                                                                                                              },
                                                                                                                                                              "mutations": {
                                                                                                                                                                "ORF1a": [
                                                                                                                                                                  "G49C",
                                                                                                                                                                  "A117S",
                                                                                                                                                                  "S3278G"
                                                                                                                                                                ],
                                                                                                                                                                "ORF3a": [
                                                                                                                                                                  "V112F"
                                                                                                                                                                ],
                                                                                                                                                                "nuc": [
                                                                                                                                                                  "G410T",
                                                                                                                                                                  "G614T",
                                                                                                                                                                  "A10097G",
                                                                                                                                                                  "G25726T"
                                                                                                                                                                ]
                                                                                                                                                              }
                                                                                                                                                            },
                                                                                                                                                            "name": "Serbia/Novi_Sad-NIVNS610111/2020",
                                                                                                                                                            "node_attrs": {
                                                                                                                                                              "author": {
                                                                                                                                                                "author": "Vidanovic et al",
                                                                                                                                                                "value": "Vidanovic et al"
                                                                                                                                                              },
                                                                                                                                                              "clade_membership": {
                                                                                                                                                                "value": "20D"
                                                                                                                                                              },
                                                                                                                                                              "country": {
                                                                                                                                                                "value": "Europe"
                                                                                                                                                              },
                                                                                                                                                              "div": 20,
                                                                                                                                                              "division": {
                                                                                                                                                                "value": "Europe"
                                                                                                                                                              },
                                                                                                                                                              "division_exposure": {
                                                                                                                                                                "value": "Europe"
                                                                                                                                                              },
                                                                                                                                                              "gisaid_epi_isl": {
                                                                                                                                                                "value": "EPI_ISL_904004"
                                                                                                                                                              },
                                                                                                                                                              "host": {
                                                                                                                                                                "value": "Human"
                                                                                                                                                              },
                                                                                                                                                              "custom_location": {
                                                                                                                                                                "confidence": {
                                                                                                                                                                  "Europe": 1.0
                                                                                                                                                                },
                                                                                                                                                                "entropy": -1.000088900581841e-12,
                                                                                                                                                                "value": "Europe"
                                                                                                                                                              },
                                                                                                                                                              "num_date": {
                                                                                                                                                                "confidence": [
                                                                                                                                                                  2020.8346994535518,
                                                                                                                                                                  2020.8346994535518
                                                                                                                                                                ],
                                                                                                                                                                "value": 2020.8346994535518
                                                                                                                                                              },
                                                                                                                                                              "originating_lab": {
                                                                                                                                                                "value": "Scientific Veterinary Institute Novi Sad"
                                                                                                                                                              },
                                                                                                                                                              "pangolin_lineage": {
                                                                                                                                                                "value": "B.1.1.1"
                                                                                                                                                              },
                                                                                                                                                              "recency": {
                                                                                                                                                                "value": "Older"
                                                                                                                                                              },
                                                                                                                                                              "region": {
                                                                                                                                                                "value": "Europe"
                                                                                                                                                              },
                                                                                                                                                              "region_exposure": {
                                                                                                                                                                "value": "Europe"
                                                                                                                                                              },
                                                                                                                                                              "subclade_membership": {
                                                                                                                                                                "value": "20D"
                                                                                                                                                              },
                                                                                                                                                              "submitting_lab": {
                                                                                                                                                                "value": "Veterinary Specialized Institute \"Kraljevo\", Serbia"
                                                                                                                                                              },
                                                                                                                                                              "url": "https://www.gisaid.org"
                                                                                                                                                            }
                                                                                                                                                          },
                                                                                                                                                          {
                                                                                                                                                            "branch_attrs": {
                                                                                                                                                              "labels": {
                                                                                                                                                                "aa": "N: D22Y; ORF8: Q29*; ORF9b: Q18H"
                                                                                                                                                              },
                                                                                                                                                              "mutations": {
                                                                                                                                                                "N": [
                                                                                                                                                                  "D22Y"
                                                                                                                                                                ],
                                                                                                                                                                "ORF8": [
                                                                                                                                                                  "Q29*"
                                                                                                                                                                ],
                                                                                                                                                                "ORF9b": [
                                                                                                                                                                  "Q18H"
                                                                                                                                                                ],
                                                                                                                                                                "nuc": [
                                                                                                                                                                  "C5512T",
                                                                                                                                                                  "C27978T",
                                                                                                                                                                  "G28337T"
                                                                                                                                                                ]
                                                                                                                                                              }
                                                                                                                                                            },
                                                                                                                                                            "name": "Croatia/HRV000_57/2021",
                                                                                                                                                            "node_attrs": {

                                                                                                                                                              "author": {
                                                                                                                                                                "author": "Irena Tabain et al",
                                                                                                                                                                "value": "Irena Tabain et al"
                                                                                                                                                              },
                                                                                                                                                              "clade_membership": {
                                                                                                                                                                "value": "20D"
                                                                                                                                                              },
                                                                                                                                                              "country": {
                                                                                                                                                                "value": "Europe"
                                                                                                                                                              },
                                                                                                                                                              "div": 19,
                                                                                                                                                              "division": {
                                                                                                                                                                "value": "Europe"
                                                                                                                                                              },
                                                                                                                                                              "division_exposure": {
                                                                                                                                                                "value": "Europe"
                                                                                                                                                              },
                                                                                                                                                              "gisaid_epi_isl": {
                                                                                                                                                                "value": "EPI_ISL_1091178"
                                                                                                                                                              },
                                                                                                                                                              "host": {
                                                                                                                                                                "value": "Human"
                                                                                                                                                              },
                                                                                                                                                              "custom_location": {
                                                                                                                                                                "confidence": {
                                                                                                                                                                  "Europe": 1.0
                                                                                                                                                                },
                                                                                                                                                                "entropy": -1.000088900581841e-12,
                                                                                                                                                                "value": "Europe"
                                                                                                                                                              },
                                                                                                                                                              "num_date": {
                                                                                                                                                                "confidence": [
                                                                                                                                                                  2021.0780821917808,
                                                                                                                                                                  2021.0780821917808
                                                                                                                                                                ],
                                                                                                                                                                "value": 2021.0780821917808
                                                                                                                                                              },
                                                                                                                                                              "originating_lab": {
                                                                                                                                                                "value": "Croatian Institute of Public Health"
                                                                                                                                                              },
                                                                                                                                                              "pangolin_lineage": {
                                                                                                                                                                "value": "B.1.1.1"
                                                                                                                                                              },
                                                                                                                                                              "recency": {
                                                                                                                                                                "value": "3-7 days ago"
                                                                                                                                                              },
                                                                                                                                                              "region": {
                                                                                                                                                                "value": "Europe"
                                                                                                                                                              },
                                                                                                                                                              "region_exposure": {
                                                                                                                                                                "value": "Europe"
                                                                                                                                                              },

                                                                                                                                                              "subclade_membership": {
                                                                                                                                                                "value": "20D"
                                                                                                                                                              },
                                                                                                                                                              "submitting_lab": {
                                                                                                                                                                "value": "Croatian Institute of Public Health"
                                                                                                                                                              },
                                                                                                                                                              "url": "https://www.gisaid.org"
                                                                                                                                                            }
                                                                                                                                                          }
                                                                                                                                                        ],
                                                                                                                                                        "name": "NODE_0003464",
                                                                                                                                                        "node_attrs": {
                                                                                                                                                          "clade_membership": {
                                                                                                                                                            "value": "20D"
                                                                                                                                                          },
                                                                                                                                                          "div": 16,
                                                                                                                                                          "custom_location": {
                                                                                                                                                            "confidence": {
                                                                                                                                                              "Asia": 0.0033109692457560166,
                                                                                                                                                              "Europe": 0.9934342955490911,
                                                                                                                                                              "South America": 0.0019860129897207725
                                                                                                                                                            },
                                                                                                                                                            "entropy": 0.04727572862693972,
                                                                                                                                                            "value": "Europe"
                                                                                                                                                          },
                                                                                                                                                          "num_date": {
                                                                                                                                                            "confidence": [
                                                                                                                                                              2020.5006694691456,
                                                                                                                                                              2020.8056436998913
                                                                                                                                                            ],
                                                                                                                                                            "value": 2020.7470660415108
                                                                                                                                                          },
                                                                                                                                                          "subclade_membership": {
                                                                                                                                                            "value": "20D"
                                                                                                                                                          }
                                                                                                                                                        }
                                                                                                                                                      },
                                                                                                                                                      {
                                                                                                                                                        "branch_attrs": {
                                                                                                                                                          "mutations": {}
                                                                                                                                                        },
                                                                                                                                                        "children": [
                                                                                                                                                          {
                                                                                                                                                            "branch_attrs": {
                                                                                                                                                              "labels": {
                                                                                                                                                                "aa": "ORF1a: P927S, D930Y; S: A222V"
                                                                                                                                                              },
                                                                                                                                                              "mutations": {
                                                                                                                                                                "ORF1a": [
                                                                                                                                                                  "P927S",
                                                                                                                                                                  "D930Y"
                                                                                                                                                                ],
                                                                                                                                                                "S": [
                                                                                                                                                                  "A222V"
                                                                                                                                                                ],
                                                                                                                                                                "nuc": [
                                                                                                                                                                  "C3044T",
                                                                                                                                                                  "G3053T",
                                                                                                                                                                  "C22227T"
                                                                                                                                                                ]
                                                                                                                                                              }
                                                                                                                                                            },
                                                                                                                                                            "name": "CzechRepublic/NRL_11017/2020",
                                                                                                                                                            "node_attrs": {

                                                                                                                                                              "author": {
                                                                                                                                                                "author": "Nagy et al",
                                                                                                                                                                "value": "Nagy et al"
                                                                                                                                                              },
                                                                                                                                                              "clade_membership": {
                                                                                                                                                                "value": "20D"
                                                                                                                                                              },
                                                                                                                                                              "country": {
                                                                                                                                                                "value": "Europe"
                                                                                                                                                              },
                                                                                                                                                              "div": 16,
                                                                                                                                                              "division": {
                                                                                                                                                                "value": "Europe"
                                                                                                                                                              },
                                                                                                                                                              "division_exposure": {
                                                                                                                                                                "value": "Europe"
                                                                                                                                                              },
                                                                                                                                                              "gisaid_epi_isl": {
                                                                                                                                                                "value": "EPI_ISL_737027"
                                                                                                                                                              },
                                                                                                                                                              "host": {
                                                                                                                                                                "value": "Human"
                                                                                                                                                              },
                                                                                                                                                              "custom_location": {
                                                                                                                                                                "confidence": {
                                                                                                                                                                  "Europe": 1.0
                                                                                                                                                                },
                                                                                                                                                                "entropy": -1.000088900581841e-12,
                                                                                                                                                                "value": "Europe"
                                                                                                                                                              },
                                                                                                                                                              "num_date": {
                                                                                                                                                                "confidence": [
                                                                                                                                                                  2020.8565573770493,
                                                                                                                                                                  2020.8565573770493
                                                                                                                                                                ],
                                                                                                                                                                "value": 2020.8565573770493
                                                                                                                                                              },
                                                                                                                                                              "originating_lab": {
                                                                                                                                                                "value": "The National Institute of Public Health"
                                                                                                                                                              },
                                                                                                                                                              "pangolin_lineage": {
                                                                                                                                                                "value": "B.1.1.1"
                                                                                                                                                              },
                                                                                                                                                              "recency": {
                                                                                                                                                                "value": "Older"
                                                                                                                                                              },
                                                                                                                                                              "region": {
                                                                                                                                                                "value": "Europe"
                                                                                                                                                              },
                                                                                                                                                              "region_exposure": {
                                                                                                                                                                "value": "Europe"
                                                                                                                                                              },

                                                                                                                                                              "subclade_membership": {
                                                                                                                                                                "value": "20D"
                                                                                                                                                              },
                                                                                                                                                              "submitting_lab": {
                                                                                                                                                                "value": "State Veterinary Institute Prague"
                                                                                                                                                              },
                                                                                                                                                              "url": "https://www.gisaid.org"
                                                                                                                                                            }
                                                                                                                                                          },
                                                                                                                                                          {
                                                                                                                                                            "branch_attrs": {
                                                                                                                                                              "labels": {
                                                                                                                                                                "aa": "ORF1b: L1890F"
                                                                                                                                                              },
                                                                                                                                                              "mutations": {
                                                                                                                                                                "ORF1b": [
                                                                                                                                                                  "L1890F"
                                                                                                                                                                ],
                                                                                                                                                                "nuc": [
                                                                                                                                                                  "A19137T"
                                                                                                                                                                ]
                                                                                                                                                              }
                                                                                                                                                            },
                                                                                                                                                            "name": "Serbia/C19198/2020",
                                                                                                                                                            "node_attrs": {

                                                                                                                                                              "author": {
                                                                                                                                                                "author": "Banko Ana et al",
                                                                                                                                                                "value": "Banko Ana et al"
                                                                                                                                                              },
                                                                                                                                                              "clade_membership": {
                                                                                                                                                                "value": "20D"
                                                                                                                                                              },
                                                                                                                                                              "country": {
                                                                                                                                                                "value": "Europe"
                                                                                                                                                              },
                                                                                                                                                              "div": 14,
                                                                                                                                                              "division": {
                                                                                                                                                                "value": "Europe"
                                                                                                                                                              },
                                                                                                                                                              "division_exposure": {
                                                                                                                                                                "value": "Europe"
                                                                                                                                                              },
                                                                                                                                                              "gisaid_epi_isl": {
                                                                                                                                                                "value": "EPI_ISL_1056972"
                                                                                                                                                              },
                                                                                                                                                              "host": {
                                                                                                                                                                "value": "Human"
                                                                                                                                                              },
                                                                                                                                                              "custom_location": {
                                                                                                                                                                "confidence": {
                                                                                                                                                                  "Europe": 1.0
                                                                                                                                                                },
                                                                                                                                                                "entropy": -1.000088900581841e-12,
                                                                                                                                                                "value": "Europe"
                                                                                                                                                              },
                                                                                                                                                              "num_date": {
                                                                                                                                                                "confidence": [
                                                                                                                                                                  2020.6079234972678,
                                                                                                                                                                  2020.6079234972678
                                                                                                                                                                ],
                                                                                                                                                                "value": 2020.6079234972678
                                                                                                                                                              },
                                                                                                                                                              "originating_lab": {
                                                                                                                                                                "value": "Institute of Biocides and Medical Ecology, Belgarde, Serbia"
                                                                                                                                                              },
                                                                                                                                                              "pangolin_lineage": {
                                                                                                                                                                "value": "B.1.1.1"
                                                                                                                                                              },
                                                                                                                                                              "recency": {
                                                                                                                                                                "value": "One week ago"
                                                                                                                                                              },
                                                                                                                                                              "region": {
                                                                                                                                                                "value": "Europe"
                                                                                                                                                              },
                                                                                                                                                              "region_exposure": {
                                                                                                                                                                "value": "Europe"
                                                                                                                                                              },

                                                                                                                                                              "subclade_membership": {
                                                                                                                                                                "value": "20D"
                                                                                                                                                              },
                                                                                                                                                              "submitting_lab": {
                                                                                                                                                                "value": "Virology Department Institute of Microbiology and Immunology Faculty of Medicine University of Belgrade"
                                                                                                                                                              },
                                                                                                                                                              "url": "https://www.gisaid.org"
                                                                                                                                                            }
                                                                                                                                                          }
                                                                                                                                                        ],
                                                                                                                                                        "name": "NODE_0002199",
                                                                                                                                                        "node_attrs": {
                                                                                                                                                          "clade_membership": {
                                                                                                                                                            "value": "20D"
                                                                                                                                                          },
                                                                                                                                                          "div": 13,
                                                                                                                                                          "custom_location": {
                                                                                                                                                            "confidence": {
                                                                                                                                                              "Asia": 0.0033109692457560166,
                                                                                                                                                              "Europe": 0.9934342955490911,
                                                                                                                                                              "South America": 0.0019860129897207725
                                                                                                                                                            },
                                                                                                                                                            "entropy": 0.04727572862693972,
                                                                                                                                                            "value": "Europe"
                                                                                                                                                          },
                                                                                                                                                          "num_date": {
                                                                                                                                                            "confidence": [
                                                                                                                                                              2020.400121690167,
                                                                                                                                                              2020.6067317356865
                                                                                                                                                            ],
                                                                                                                                                            "value": 2020.591336772801
                                                                                                                                                          },
                                                                                                                                                          "subclade_membership": {
                                                                                                                                                            "value": "20D"
                                                                                                                                                          }
                                                                                                                                                        }
                                                                                                                                                      }
                                                                                                                                                    ],
                                                                                                                                                    "name": "NODE_0002197",
                                                                                                                                                    "node_attrs": {
                                                                                                                                                      "clade_membership": {
                                                                                                                                                        "value": "20D"
                                                                                                                                                      },
                                                                                                                                                      "div": 13,
                                                                                                                                                      "custom_location": {
                                                                                                                                                        "confidence": {
                                                                                                                                                          "Africa": 0.0010680104282683612,
                                                                                                                                                          "Asia": 0.00439087949801818,
                                                                                                                                                          "Europe": 0.9914676476876556,
                                                                                                                                                          "South America": 0.0025955917156652514
                                                                                                                                                        },
                                                                                                                                                        "entropy": 0.05898662194656186,
                                                                                                                                                        "value": "Europe"
                                                                                                                                                      },
                                                                                                                                                      "num_date": {
                                                                                                                                                        "confidence": [
                                                                                                                                                          2020.3905794894115,
                                                                                                                                                          2020.6078325445028
                                                                                                                                                        ],
                                                                                                                                                        "value": 2020.5715560815338
                                                                                                                                                      },
                                                                                                                                                      "subclade_membership": {
                                                                                                                                                        "value": "20D"
                                                                                                                                                      }
                                                                                                                                                    }
                                                                                                                                                  }
                                                                                                                                                ],
                                                                                                                                                "name": "NODE_0002193",
                                                                                                                                                "node_attrs": {
                                                                                                                                                  "clade_membership": {
                                                                                                                                                    "value": "20D"
                                                                                                                                                  },
                                                                                                                                                  "div": 13,
                                                                                                                                                  "custom_location": {
                                                                                                                                                    "confidence": {
                                                                                                                                                      "Asia": 0.003951403585947725,
                                                                                                                                                      "Europe": 0.9919798945936141,
                                                                                                                                                      "South America": 0.002634613578124603
                                                                                                                                                    },
                                                                                                                                                    "entropy": 0.05601365548836619,
                                                                                                                                                    "value": "Europe"
                                                                                                                                                  },
                                                                                                                                                  "num_date": {
                                                                                                                                                    "confidence": [
                                                                                                                                                      2020.386573006668,
                                                                                                                                                      2020.6048912061995
                                                                                                                                                    ],
                                                                                                                                                    "value": 2020.54840905163
                                                                                                                                                  },
                                                                                                                                                  "subclade_membership": {
                                                                                                                                                    "value": "20D"
                                                                                                                                                  }
                                                                                                                                                }
                                                                                                                                              }
                                                                                                                                            ],
                                                                                                                                            "name": "NODE_0002192",
                                                                                                                                            "node_attrs": {
                                                                                                                                              "clade_membership": {
                                                                                                                                                "value": "20D"
                                                                                                                                              },
                                                                                                                                              "div": 13,
                                                                                                                                              "custom_location": {
                                                                                                                                                "confidence": {
                                                                                                                                                  "Asia": 0.0037458329062939897,
                                                                                                                                                  "Europe": 0.990188727050979,
                                                                                                                                                  "South America": 0.0046612179886002065
                                                                                                                                                },
                                                                                                                                                "entropy": 0.06606259133672415,
                                                                                                                                                "value": "Europe"
                                                                                                                                              },
                                                                                                                                              "num_date": {
                                                                                                                                                "confidence": [
                                                                                                                                                  2020.3903383492361,
                                                                                                                                                  2020.5958192890726
                                                                                                                                                ],
                                                                                                                                                "value": 2020.4969366155888
                                                                                                                                              },
                                                                                                                                              "subclade_membership": {
                                                                                                                                                "value": "20D"
                                                                                                                                              }
                                                                                                                                            }
                                                                                                                                          }
                                                                                                                                        ],
                                                                                                                                        "name": "NODE_0003459",
                                                                                                                                        "node_attrs": {
                                                                                                                                          "clade_membership": {
                                                                                                                                            "value": "20D"
                                                                                                                                          },
                                                                                                                                          "div": 13,
                                                                                                                                          "custom_location": {
                                                                                                                                            "confidence": {
                                                                                                                                              "Asia": 0.0021322723137780623,
                                                                                                                                              "Europe": 0.9771492646027259,
                                                                                                                                              "South America": 0.020191662152605466
                                                                                                                                            },
                                                                                                                                            "entropy": 0.11884872131302596,
                                                                                                                                            "value": "Europe"
                                                                                                                                          },
                                                                                                                                          "num_date": {
                                                                                                                                            "confidence": [
                                                                                                                                              2020.4311295790396,
                                                                                                                                              2020.5228242757062
                                                                                                                                            ],
                                                                                                                                            "value": 2020.4718091543734
                                                                                                                                          },
                                                                                                                                          "subclade_membership": {
                                                                                                                                            "value": "20D"
                                                                                                                                          }
                                                                                                                                        }
                                                                                                                                      },
                                                                                                                                      {
                                                                                                                                        "branch_attrs": {
                                                                                                                                          "mutations": {}
                                                                                                                                        },
                                                                                                                                        "children": [
                                                                                                                                          {
                                                                                                                                            "branch_attrs": {
                                                                                                                                              "labels": {
                                                                                                                                                "aa": "N: T16M; ORF1a: A591V; ORF3a: F43S, T223A; ORF9b: R13C"
                                                                                                                                              },
                                                                                                                                              "mutations": {
                                                                                                                                                "N": [
                                                                                                                                                  "T16M"
                                                                                                                                                ],
                                                                                                                                                "ORF1a": [
                                                                                                                                                  "A591V"
                                                                                                                                                ],
                                                                                                                                                "ORF3a": [
                                                                                                                                                  "F43S",
                                                                                                                                                  "T223A"
                                                                                                                                                ],
                                                                                                                                                "ORF9b": [
                                                                                                                                                  "R13C"
                                                                                                                                                ],
                                                                                                                                                "nuc": [
                                                                                                                                                  "C2037T",
                                                                                                                                                  "G8353T",
                                                                                                                                                  "C13264T",
                                                                                                                                                  "C14676T",
                                                                                                                                                  "T25520C",
                                                                                                                                                  "C25710T",
                                                                                                                                                  "A26059G",
                                                                                                                                                  "G28166A",
                                                                                                                                                  "C28320T"
                                                                                                                                                ]
                                                                                                                                              }
                                                                                                                                            },
                                                                                                                                            "name": "Aruba/AW-RIVM-10749/2021",
                                                                                                                                            "node_attrs": {
                                                                                                                                              "author": {
                                                                                                                                                "author": "Adam Meijer et al",
                                                                                                                                                "value": "Adam Meijer et al"
                                                                                                                                              },
                                                                                                                                              "clade_membership": {
                                                                                                                                                "value": "20D"
                                                                                                                                              },
                                                                                                                                              "country": {
                                                                                                                                                "value": "Aruba"
                                                                                                                                              },
                                                                                                                                              "div": 20,
                                                                                                                                              "division": {
                                                                                                                                                "value": "Aruba"
                                                                                                                                              },
                                                                                                                                              "division_exposure": {
                                                                                                                                                "value": "Aruba"
                                                                                                                                              },
                                                                                                                                              "gisaid_epi_isl": {
                                                                                                                                                "value": "EPI_ISL_1059909"
                                                                                                                                              },
                                                                                                                                              "host": {
                                                                                                                                                "value": "Human"
                                                                                                                                              },
                                                                                                                                              "custom_location": {
                                                                                                                                                "confidence": {
                                                                                                                                                  "South America": 1.0
                                                                                                                                                },
                                                                                                                                                "entropy": -1.000088900581841e-12,
                                                                                                                                                "value": "South America"
                                                                                                                                              },
                                                                                                                                              "num_date": {
                                                                                                                                                "confidence": [
                                                                                                                                                  2021.0534246575342,
                                                                                                                                                  2021.0534246575342
                                                                                                                                                ],
                                                                                                                                                "value": 2021.0534246575342
                                                                                                                                              },
                                                                                                                                              "originating_lab": {
                                                                                                                                                "value": "Dutch COVID-19 response team"
                                                                                                                                              },
                                                                                                                                              "pangolin_lineage": {
                                                                                                                                                "value": "B.1.1.1"
                                                                                                                                              },
                                                                                                                                              "recency": {
                                                                                                                                                "value": "One week ago"
                                                                                                                                              },
                                                                                                                                              "region": {
                                                                                                                                                "value": "South America"
                                                                                                                                              },
                                                                                                                                              "region_exposure": {
                                                                                                                                                "value": "South America"
                                                                                                                                              },
                                                                                                                                              "subclade_membership": {
                                                                                                                                                "value": "20D"
                                                                                                                                              },
                                                                                                                                              "submitting_lab": {
                                                                                                                                                "value": "National Institute for Public Health and the Environment (RIVM)"
                                                                                                                                              },
                                                                                                                                              "url": "https://www.gisaid.org"
                                                                                                                                            }
                                                                                                                                          },
                                                                                                                                          {
                                                                                                                                            "branch_attrs": {
                                                                                                                                              "mutations": {}
                                                                                                                                            },
                                                                                                                                            "children": [
                                                                                                                                              {
                                                                                                                                                "branch_attrs": {
                                                                                                                                                  "mutations": {
                                                                                                                                                    "nuc": [
                                                                                                                                                      "A7903G",
                                                                                                                                                      "G29759T"
                                                                                                                                                    ]
                                                                                                                                                  }
                                                                                                                                                },
                                                                                                                                                "name": "Peru/CAL-INS-082/2020",
                                                                                                                                                "node_attrs": {

                                                                                                                                                  "author": {
                                                                                                                                                    "author": "Eduardo Juscamayta Lopez et al",
                                                                                                                                                    "value": "Eduardo Juscamayta Lopez et al"
                                                                                                                                                  },
                                                                                                                                                  "clade_membership": {
                                                                                                                                                    "value": "20D"
                                                                                                                                                  },
                                                                                                                                                  "country": {
                                                                                                                                                    "value": "Peru"
                                                                                                                                                  },
                                                                                                                                                  "div": 13,
                                                                                                                                                  "division": {
                                                                                                                                                    "value": "Callao"
                                                                                                                                                  },
                                                                                                                                                  "division_exposure": {
                                                                                                                                                    "value": "Callao"
                                                                                                                                                  },
                                                                                                                                                  "gisaid_epi_isl": {
                                                                                                                                                    "value": "EPI_ISL_536481"
                                                                                                                                                  },
                                                                                                                                                  "host": {
                                                                                                                                                    "value": "Human"
                                                                                                                                                  },
                                                                                                                                                  "custom_location": {
                                                                                                                                                    "confidence": {
                                                                                                                                                      "South America": 1.0
                                                                                                                                                    },
                                                                                                                                                    "entropy": -1.000088900581841e-12,
                                                                                                                                                    "value": "South America"
                                                                                                                                                  },
                                                                                                                                                  "num_date": {
                                                                                                                                                    "confidence": [
                                                                                                                                                      2020.4986338797814,
                                                                                                                                                      2020.4986338797814
                                                                                                                                                    ],
                                                                                                                                                    "value": 2020.4986338797814
                                                                                                                                                  },
                                                                                                                                                  "originating_lab": {
                                                                                                                                                    "value": "Instituto Nacional de Salud"
                                                                                                                                                  },
                                                                                                                                                  "pangolin_lineage": {
                                                                                                                                                    "value": "B.1.1.1"
                                                                                                                                                  },
                                                                                                                                                  "recency": {
                                                                                                                                                    "value": "Older"
                                                                                                                                                  },
                                                                                                                                                  "region": {
                                                                                                                                                    "value": "South America"
                                                                                                                                                  },
                                                                                                                                                  "region_exposure": {
                                                                                                                                                    "value": "South America"
                                                                                                                                                  },

                                                                                                                                                  "subclade_membership": {
                                                                                                                                                    "value": "20D"
                                                                                                                                                  },
                                                                                                                                                  "submitting_lab": {
                                                                                                                                                    "value": "Laboratorio de Infecciones Respiratorias Agudas"
                                                                                                                                                  },
                                                                                                                                                  "url": "https://www.gisaid.org"
                                                                                                                                                }
                                                                                                                                              },
                                                                                                                                              {
                                                                                                                                                "branch_attrs": {
                                                                                                                                                  "mutations": {}
                                                                                                                                                },
                                                                                                                                                "children": [
                                                                                                                                                  {
                                                                                                                                                    "branch_attrs": {
                                                                                                                                                      "labels": {
                                                                                                                                                        "aa": "ORF1a: A735V; S: G769V"
                                                                                                                                                      },
                                                                                                                                                      "mutations": {
                                                                                                                                                        "ORF1a": [
                                                                                                                                                          "A735V"
                                                                                                                                                        ],
                                                                                                                                                        "S": [
                                                                                                                                                          "G769V"
                                                                                                                                                        ],
                                                                                                                                                        "nuc": [
                                                                                                                                                          "C1420T",
                                                                                                                                                          "C2469T",
                                                                                                                                                          "C14877T",
                                                                                                                                                          "G23868T"
                                                                                                                                                        ]
                                                                                                                                                      }
                                                                                                                                                    },
                                                                                                                                                    "name": "Peru/LIM-UPCH-0162/2020",
                                                                                                                                                    "node_attrs": {

                                                                                                                                                      "author": {
                                                                                                                                                        "author": "Pablo Tsukayama et al",
                                                                                                                                                        "value": "Pablo Tsukayama et al"
                                                                                                                                                      },
                                                                                                                                                      "clade_membership": {
                                                                                                                                                        "value": "20D"
                                                                                                                                                      },
                                                                                                                                                      "country": {
                                                                                                                                                        "value": "Peru"
                                                                                                                                                      },
                                                                                                                                                      "div": 15,
                                                                                                                                                      "division": {
                                                                                                                                                        "value": "Lima"
                                                                                                                                                      },
                                                                                                                                                      "division_exposure": {
                                                                                                                                                        "value": "Lima"
                                                                                                                                                      },
                                                                                                                                                      "gisaid_epi_isl": {
                                                                                                                                                        "value": "EPI_ISL_568555"
                                                                                                                                                      },
                                                                                                                                                      "host": {
                                                                                                                                                        "value": "Human"
                                                                                                                                                      },
                                                                                                                                                      "custom_location": {
                                                                                                                                                        "confidence": {
                                                                                                                                                          "South America": 1.0
                                                                                                                                                        },
                                                                                                                                                        "entropy": -1.000088900581841e-12,
                                                                                                                                                        "value": "South America"
                                                                                                                                                      },
                                                                                                                                                      "num_date": {
                                                                                                                                                        "confidence": [
                                                                                                                                                          2020.6571038251366,
                                                                                                                                                          2020.6571038251366
                                                                                                                                                        ],
                                                                                                                                                        "value": 2020.6571038251366
                                                                                                                                                      },
                                                                                                                                                      "originating_lab": {
                                                                                                                                                        "value": "Laboratorio de Referencia Nacional de Virus Respiratorios, Instituto Nacional de Salud Peru"
                                                                                                                                                      },
                                                                                                                                                      "pangolin_lineage": {
                                                                                                                                                        "value": "B.1.1.1"
                                                                                                                                                      },
                                                                                                                                                      "recency": {
                                                                                                                                                        "value": "Older"
                                                                                                                                                      },
                                                                                                                                                      "region": {
                                                                                                                                                        "value": "South America"
                                                                                                                                                      },
                                                                                                                                                      "region_exposure": {
                                                                                                                                                        "value": "South America"
                                                                                                                                                      },

                                                                                                                                                      "subclade_membership": {
                                                                                                                                                        "value": "20D"
                                                                                                                                                      },
                                                                                                                                                      "submitting_lab": {
                                                                                                                                                        "value": "Laboratorio de Gen\u00f3mica Microbiana, Universidad Peruana Cayetano Heredia"
                                                                                                                                                      },
                                                                                                                                                      "url": "https://www.gisaid.org"
                                                                                                                                                    }
                                                                                                                                                  },
                                                                                                                                                  {
                                                                                                                                                    "branch_attrs": {
                                                                                                                                                      "mutations": {}
                                                                                                                                                    },
                                                                                                                                                    "children": [
                                                                                                                                                      {
                                                                                                                                                        "branch_attrs": {
                                                                                                                                                          "mutations": {
                                                                                                                                                            "nuc": [
                                                                                                                                                              "C6196T"
                                                                                                                                                            ]
                                                                                                                                                          }
                                                                                                                                                        },
                                                                                                                                                        "children": [
                                                                                                                                                          {
                                                                                                                                                            "branch_attrs": {
                                                                                                                                                              "labels": {
                                                                                                                                                                "aa": "S: M1229I"
                                                                                                                                                              },
                                                                                                                                                              "mutations": {
                                                                                                                                                                "S": [
                                                                                                                                                                  "M1229I"
                                                                                                                                                                ],
                                                                                                                                                                "nuc": [
                                                                                                                                                                  "G25249T"
                                                                                                                                                                ]
                                                                                                                                                              }
                                                                                                                                                            },
                                                                                                                                                            "name": "Peru/ANC-INS-092/2020",
                                                                                                                                                            "node_attrs": {

                                                                                                                                                              "author": {
                                                                                                                                                                "author": "Eduardo Juscamayta Lopez et al",
                                                                                                                                                                "value": "Eduardo Juscamayta Lopez et al"
                                                                                                                                                              },
                                                                                                                                                              "clade_membership": {
                                                                                                                                                                "value": "20D"
                                                                                                                                                              },
                                                                                                                                                              "country": {
                                                                                                                                                                "value": "Peru"
                                                                                                                                                              },
                                                                                                                                                              "div": 13,
                                                                                                                                                              "division": {
                                                                                                                                                                "value": "Ancash"
                                                                                                                                                              },
                                                                                                                                                              "division_exposure": {
                                                                                                                                                                "value": "Ancash"
                                                                                                                                                              },
                                                                                                                                                              "gisaid_epi_isl": {
                                                                                                                                                                "value": "EPI_ISL_536491"
                                                                                                                                                              },
                                                                                                                                                              "host": {
                                                                                                                                                                "value": "Human"
                                                                                                                                                              },
                                                                                                                                                              "custom_location": {
                                                                                                                                                                "confidence": {
                                                                                                                                                                  "South America": 1.0
                                                                                                                                                                },
                                                                                                                                                                "entropy": -1.000088900581841e-12,
                                                                                                                                                                "value": "South America"
                                                                                                                                                              },
                                                                                                                                                              "num_date": {
                                                                                                                                                                "confidence": [
                                                                                                                                                                  2020.5040983606557,
                                                                                                                                                                  2020.5040983606557
                                                                                                                                                                ],
                                                                                                                                                                "value": 2020.5040983606557
                                                                                                                                                              },
                                                                                                                                                              "originating_lab": {
                                                                                                                                                                "value": "Instituto Nacional de Salud"
                                                                                                                                                              },
                                                                                                                                                              "pangolin_lineage": {
                                                                                                                                                                "value": "B.1.1.1"
                                                                                                                                                              },
                                                                                                                                                              "recency": {
                                                                                                                                                                "value": "Older"
                                                                                                                                                              },
                                                                                                                                                              "region": {
                                                                                                                                                                "value": "South America"
                                                                                                                                                              },
                                                                                                                                                              "region_exposure": {
                                                                                                                                                                "value": "South America"
                                                                                                                                                              },

                                                                                                                                                              "subclade_membership": {
                                                                                                                                                                "value": "20D"
                                                                                                                                                              },
                                                                                                                                                              "submitting_lab": {
                                                                                                                                                                "value": "Laboratorio de Infecciones Respiratorias Agudas"
                                                                                                                                                              },
                                                                                                                                                              "url": "https://www.gisaid.org"
                                                                                                                                                            }
                                                                                                                                                          },
                                                                                                                                                          {
                                                                                                                                                            "branch_attrs": {
                                                                                                                                                              "mutations": {}
                                                                                                                                                            },
                                                                                                                                                            "children": [
                                                                                                                                                              {
                                                                                                                                                                "branch_attrs": {
                                                                                                                                                                  "labels": {
                                                                                                                                                                    "aa": "ORF1a: A1204V, T1854I; ORF1b: N2013K; ORF3a: P104S; S: Q677H"
                                                                                                                                                                  },
                                                                                                                                                                  "mutations": {
                                                                                                                                                                    "ORF1a": [
                                                                                                                                                                      "A1204V",
                                                                                                                                                                      "T1854I"
                                                                                                                                                                    ],
                                                                                                                                                                    "ORF1b": [
                                                                                                                                                                      "N2013K"
                                                                                                                                                                    ],
                                                                                                                                                                    "ORF3a": [
                                                                                                                                                                      "P104S"
                                                                                                                                                                    ],
                                                                                                                                                                    "S": [
                                                                                                                                                                      "Q677H"
                                                                                                                                                                    ],
                                                                                                                                                                    "nuc": [
                                                                                                                                                                      "C3876T",
                                                                                                                                                                      "C5826T",
                                                                                                                                                                      "T19506G",
                                                                                                                                                                      "G23593T",
                                                                                                                                                                      "C25702T",
                                                                                                                                                                      "G29179T",
                                                                                                                                                                      "G29560T"
                                                                                                                                                                    ]
                                                                                                                                                                  }
                                                                                                                                                                },
                                                                                                                                                                "children": [
                                                                                                                                                                  {
                                                                                                                                                                    "branch_attrs": {
                                                                                                                                                                      "labels": {
                                                                                                                                                                        "aa": "S: P1263L"
                                                                                                                                                                      },
                                                                                                                                                                      "mutations": {
                                                                                                                                                                        "S": [
                                                                                                                                                                          "P1263L"
                                                                                                                                                                        ],
                                                                                                                                                                        "nuc": [
                                                                                                                                                                          "C9541T",
                                                                                                                                                                          "T18099C",
                                                                                                                                                                          "C25350T"
                                                                                                                                                                        ]
                                                                                                                                                                      }
                                                                                                                                                                    },
                                                                                                                                                                    "name": "Peru/LIM-UPCH-0353/2020",
                                                                                                                                                                    "node_attrs": {

                                                                                                                                                                      "author": {
                                                                                                                                                                        "author": "Pablo Tsukayama et al",
                                                                                                                                                                        "value": "Pablo Tsukayama et al"
                                                                                                                                                                      },
                                                                                                                                                                      "clade_membership": {
                                                                                                                                                                        "value": "20D"
                                                                                                                                                                      },
                                                                                                                                                                      "country": {
                                                                                                                                                                        "value": "Peru"
                                                                                                                                                                      },
                                                                                                                                                                      "div": 22,
                                                                                                                                                                      "division": {
                                                                                                                                                                        "value": "Lima"
                                                                                                                                                                      },
                                                                                                                                                                      "division_exposure": {
                                                                                                                                                                        "value": "Lima"
                                                                                                                                                                      },
                                                                                                                                                                      "gisaid_epi_isl": {
                                                                                                                                                                        "value": "EPI_ISL_812506"
                                                                                                                                                                      },
                                                                                                                                                                      "host": {
                                                                                                                                                                        "value": "Human"
                                                                                                                                                                      },
                                                                                                                                                                      "custom_location": {
                                                                                                                                                                        "confidence": {
                                                                                                                                                                          "South America": 1.0
                                                                                                                                                                        },
                                                                                                                                                                        "entropy": -1.000088900581841e-12,
                                                                                                                                                                        "value": "South America"
                                                                                                                                                                      },
                                                                                                                                                                      "num_date": {
                                                                                                                                                                        "confidence": [
                                                                                                                                                                          2020.9467213114754,
                                                                                                                                                                          2020.9467213114754
                                                                                                                                                                        ],
                                                                                                                                                                        "value": 2020.9467213114754
                                                                                                                                                                      },
                                                                                                                                                                      "originating_lab": {
                                                                                                                                                                        "value": "Laboratorio de Referencia Nacional de Virus Respiratorios, Instituto Nacional de Salud Peru"
                                                                                                                                                                      },
                                                                                                                                                                      "pangolin_lineage": {
                                                                                                                                                                        "value": "C.14"
                                                                                                                                                                      },
                                                                                                                                                                      "recency": {
                                                                                                                                                                        "value": "Older"
                                                                                                                                                                      },
                                                                                                                                                                      "region": {
                                                                                                                                                                        "value": "South America"
                                                                                                                                                                      },
                                                                                                                                                                      "region_exposure": {
                                                                                                                                                                        "value": "South America"
                                                                                                                                                                      },

                                                                                                                                                                      "subclade_membership": {
                                                                                                                                                                        "value": "20D"
                                                                                                                                                                      },
                                                                                                                                                                      "submitting_lab": {
                                                                                                                                                                        "value": "Laboratorio de Gen\u00f3mica Microbiana, Universidad Peruana Cayetano Heredia"
                                                                                                                                                                      },
                                                                                                                                                                      "url": "https://www.gisaid.org"
                                                                                                                                                                    }
                                                                                                                                                                  },
                                                                                                                                                                  {
                                                                                                                                                                    "branch_attrs": {
                                                                                                                                                                      "mutations": {}
                                                                                                                                                                    },
                                                                                                                                                                    "name": "Peru/LIM-UPCH-0369/2020",
                                                                                                                                                                    "node_attrs": {

                                                                                                                                                                      "author": {
                                                                                                                                                                        "author": "Pablo Tsukayama et al",
                                                                                                                                                                        "value": "Pablo Tsukayama et al"
                                                                                                                                                                      },
                                                                                                                                                                      "clade_membership": {
                                                                                                                                                                        "value": "20D"
                                                                                                                                                                      },
                                                                                                                                                                      "country": {
                                                                                                                                                                        "value": "Peru"
                                                                                                                                                                      },
                                                                                                                                                                      "div": 19,
                                                                                                                                                                      "division": {
                                                                                                                                                                        "value": "Lima"
                                                                                                                                                                      },
                                                                                                                                                                      "division_exposure": {
                                                                                                                                                                        "value": "Lima"
                                                                                                                                                                      },
                                                                                                                                                                      "gisaid_epi_isl": {
                                                                                                                                                                        "value": "EPI_ISL_812517"
                                                                                                                                                                      },
                                                                                                                                                                      "host": {
                                                                                                                                                                        "value": "Human"
                                                                                                                                                                      },
                                                                                                                                                                      "custom_location": {
                                                                                                                                                                        "confidence": {
                                                                                                                                                                          "South America": 1.0
                                                                                                                                                                        },
                                                                                                                                                                        "entropy": -1.000088900581841e-12,
                                                                                                                                                                        "value": "South America"
                                                                                                                                                                      },
                                                                                                                                                                      "num_date": {
                                                                                                                                                                        "confidence": [
                                                                                                                                                                          2020.9467213114754,
                                                                                                                                                                          2020.9467213114754
                                                                                                                                                                        ],
                                                                                                                                                                        "value": 2020.9467213114754
                                                                                                                                                                      },
                                                                                                                                                                      "originating_lab": {
                                                                                                                                                                        "value": "Laboratorio de Referencia Nacional de Virus Respiratorios, Instituto Nacional de Salud Peru"
                                                                                                                                                                      },
                                                                                                                                                                      "pangolin_lineage": {
                                                                                                                                                                        "value": "C.14"
                                                                                                                                                                      },
                                                                                                                                                                      "recency": {
                                                                                                                                                                        "value": "Older"
                                                                                                                                                                      },
                                                                                                                                                                      "region": {
                                                                                                                                                                        "value": "South America"
                                                                                                                                                                      },
                                                                                                                                                                      "region_exposure": {
                                                                                                                                                                        "value": "South America"
                                                                                                                                                                      },

                                                                                                                                                                      "subclade_membership": {
                                                                                                                                                                        "value": "20D"
                                                                                                                                                                      },
                                                                                                                                                                      "submitting_lab": {
                                                                                                                                                                        "value": "Laboratorio de Gen\u00f3mica Microbiana, Universidad Peruana Cayetano Heredia"
                                                                                                                                                                      },
                                                                                                                                                                      "url": "https://www.gisaid.org"
                                                                                                                                                                    }
                                                                                                                                                                  }
                                                                                                                                                                ],
                                                                                                                                                                "name": "NODE_0003343",
```
