## Supplementary Data 2 for "Emergence of the novel SARS-CoV-2 lineage P.4.1 and massive spread of P.2 in South Brazil": ncov_CVL_RS_South_America_14Abr2021.json (part 32 of 64)

```
                                                                                                                                                            "value": "EPI_ISL_1035788"
                                                                                                                                                          },
                                                                                                                                                          "host": {
                                                                                                                                                            "value": "Human"
                                                                                                                                                          },
                                                                                                                                                          "custom_location": {
                                                                                                                                                            "confidence": {
                                                                                                                                                              "South America": 1.0
                                                                                                                                                            },
                                                                                                                                                            "entropy": -1.000088900581841e-12,
                                                                                                                                                            "value": "South America"
                                                                                                                                                          },
                                                                                                                                                          "num_date": {
                                                                                                                                                            "confidence": [
                                                                                                                                                              2021.1054794520549,
                                                                                                                                                              2021.1054794520549
                                                                                                                                                            ],
                                                                                                                                                            "value": 2021.1054794520549
                                                                                                                                                          },
                                                                                                                                                          "originating_lab": {
                                                                                                                                                            "value": "Dutch COVID-19 response team"
                                                                                                                                                          },
                                                                                                                                                          "pangolin_lineage": {
                                                                                                                                                            "value": "C.2"
                                                                                                                                                          },
                                                                                                                                                          "recency": {
                                                                                                                                                            "value": "One week ago"
                                                                                                                                                          },
                                                                                                                                                          "region": {
                                                                                                                                                            "value": "South America"
                                                                                                                                                          },
                                                                                                                                                          "region_exposure": {
                                                                                                                                                            "value": "South America"
                                                                                                                                                          },
                                                                                                                                                          "subclade_membership": {
                                                                                                                                                            "value": "20D"
                                                                                                                                                          },
                                                                                                                                                          "submitting_lab": {
                                                                                                                                                            "value": "National Institute for Public Health and the Environment (RIVM)"
                                                                                                                                                          },
                                                                                                                                                          "url": "https://www.gisaid.org"
                                                                                                                                                        }
                                                                                                                                                      },
                                                                                                                                                      {
                                                                                                                                                        "branch_attrs": {
                                                                                                                                                          "mutations": {}
                                                                                                                                                        },
                                                                                                                                                        "children": [
                                                                                                                                                          {
                                                                                                                                                            "branch_attrs": {
                                                                                                                                                              "labels": {
                                                                                                                                                                "aa": "ORF1a: T3567I"
                                                                                                                                                              },
                                                                                                                                                              "mutations": {
                                                                                                                                                                "ORF1a": [
                                                                                                                                                                  "T3567I"
                                                                                                                                                                ],
                                                                                                                                                                "nuc": [
                                                                                                                                                                  "C10965T",
                                                                                                                                                                  "C25452T"
                                                                                                                                                                ]
                                                                                                                                                              }
                                                                                                                                                            },
                                                                                                                                                            "name": "Aruba/AW-RIVM-11392/2021",
                                                                                                                                                            "node_attrs": {
                                                                                                                                                              "author": {
                                                                                                                                                                "author": "Adam Meijer et al",
                                                                                                                                                                "value": "Adam Meijer et al"
                                                                                                                                                              },
                                                                                                                                                              "clade_membership": {
                                                                                                                                                                "value": "20D"
                                                                                                                                                              },
                                                                                                                                                              "country": {
                                                                                                                                                                "value": "Aruba"
                                                                                                                                                              },
                                                                                                                                                              "div": 24,
                                                                                                                                                              "division": {
                                                                                                                                                                "value": "Aruba"
                                                                                                                                                              },
                                                                                                                                                              "division_exposure": {
                                                                                                                                                                "value": "Aruba"
                                                                                                                                                              },
                                                                                                                                                              "gisaid_epi_isl": {
                                                                                                                                                                "value": "EPI_ISL_1014665"
                                                                                                                                                              },
                                                                                                                                                              "host": {
                                                                                                                                                                "value": "Human"
                                                                                                                                                              },
                                                                                                                                                              "custom_location": {
                                                                                                                                                                "confidence": {
                                                                                                                                                                  "South America": 0.9999999999999999
                                                                                                                                                                },
                                                                                                                                                                "entropy": -9.99866855976916e-13,
                                                                                                                                                                "value": "South America"
                                                                                                                                                              },
                                                                                                                                                              "num_date": {
                                                                                                                                                                "confidence": [
                                                                                                                                                                  2021.0753424657535,
                                                                                                                                                                  2021.0753424657535
                                                                                                                                                                ],
                                                                                                                                                                "value": 2021.0753424657535
                                                                                                                                                              },
                                                                                                                                                              "originating_lab": {
                                                                                                                                                                "value": "Dutch COVID-19 response team"
                                                                                                                                                              },
                                                                                                                                                              "pangolin_lineage": {
                                                                                                                                                                "value": "C.2"
                                                                                                                                                              },
                                                                                                                                                              "recency": {
                                                                                                                                                                "value": "One month ago"
                                                                                                                                                              },
                                                                                                                                                              "region": {
                                                                                                                                                                "value": "South America"
                                                                                                                                                              },
                                                                                                                                                              "region_exposure": {
                                                                                                                                                                "value": "South America"
                                                                                                                                                              },
                                                                                                                                                              "subclade_membership": {
                                                                                                                                                                "value": "20D"
                                                                                                                                                              },
                                                                                                                                                              "submitting_lab": {
                                                                                                                                                                "value": "National Institute for Public Health and the Environment (RIVM)"
                                                                                                                                                              },
                                                                                                                                                              "url": "https://www.gisaid.org"
                                                                                                                                                            }
                                                                                                                                                          },
                                                                                                                                                          {
                                                                                                                                                            "branch_attrs": {
                                                                                                                                                              "mutations": {}
                                                                                                                                                            },
                                                                                                                                                            "children": [
                                                                                                                                                              {
                                                                                                                                                                "branch_attrs": {
                                                                                                                                                                  "labels": {
                                                                                                                                                                    "aa": "ORF1a: R398C"
                                                                                                                                                                  },
                                                                                                                                                                  "mutations": {
                                                                                                                                                                    "ORF1a": [
                                                                                                                                                                      "R398C"
                                                                                                                                                                    ],
                                                                                                                                                                    "nuc": [
                                                                                                                                                                      "C1457T",
                                                                                                                                                                      "A24520G"
                                                                                                                                                                    ]
                                                                                                                                                                  }
                                                                                                                                                                },
                                                                                                                                                                "name": "Aruba/AW-RIVM-11731/2021",
                                                                                                                                                                "node_attrs": {
                                                                                                                                                                  "author": {
                                                                                                                                                                    "author": "Adam Meijer et al",
                                                                                                                                                                    "value": "Adam Meijer et al"
                                                                                                                                                                  },
                                                                                                                                                                  "clade_membership": {
                                                                                                                                                                    "value": "20D"
                                                                                                                                                                  },
                                                                                                                                                                  "country": {
                                                                                                                                                                    "value": "Aruba"
                                                                                                                                                                  },
                                                                                                                                                                  "div": 24,
                                                                                                                                                                  "division": {
                                                                                                                                                                    "value": "Aruba"
                                                                                                                                                                  },
                                                                                                                                                                  "division_exposure": {
                                                                                                                                                                    "value": "Aruba"
                                                                                                                                                                  },
                                                                                                                                                                  "gisaid_epi_isl": {
                                                                                                                                                                    "value": "EPI_ISL_1014609"
                                                                                                                                                                  },
                                                                                                                                                                  "host": {
                                                                                                                                                                    "value": "Human"
                                                                                                                                                                  },
                                                                                                                                                                  "custom_location": {
                                                                                                                                                                    "confidence": {
                                                                                                                                                                      "South America": 1.0
                                                                                                                                                                    },
                                                                                                                                                                    "entropy": -1.000088900581841e-12,
                                                                                                                                                                    "value": "South America"
                                                                                                                                                                  },
                                                                                                                                                                  "num_date": {
                                                                                                                                                                    "confidence": [
                                                                                                                                                                      2021.0863013698631,
                                                                                                                                                                      2021.0863013698631
                                                                                                                                                                    ],
                                                                                                                                                                    "value": 2021.0863013698631
                                                                                                                                                                  },
                                                                                                                                                                  "originating_lab": {
                                                                                                                                                                    "value": "Dutch COVID-19 response team"
                                                                                                                                                                  },
                                                                                                                                                                  "pangolin_lineage": {
                                                                                                                                                                    "value": "C.2"
                                                                                                                                                                  },
                                                                                                                                                                  "recency": {
                                                                                                                                                                    "value": "One month ago"
                                                                                                                                                                  },
                                                                                                                                                                  "region": {
                                                                                                                                                                    "value": "South America"
                                                                                                                                                                  },
                                                                                                                                                                  "region_exposure": {
                                                                                                                                                                    "value": "South America"
                                                                                                                                                                  },
                                                                                                                                                                  "subclade_membership": {
                                                                                                                                                                    "value": "20D"
                                                                                                                                                                  },
                                                                                                                                                                  "submitting_lab": {
                                                                                                                                                                    "value": "National Institute for Public Health and the Environment (RIVM)"
                                                                                                                                                                  },
                                                                                                                                                                  "url": "https://www.gisaid.org"
                                                                                                                                                                }
                                                                                                                                                              },
                                                                                                                                                              {
                                                                                                                                                                "branch_attrs": {
                                                                                                                                                                  "mutations": {}
                                                                                                                                                                },
                                                                                                                                                                "children": [
                                                                                                                                                                  {
                                                                                                                                                                    "branch_attrs": {
                                                                                                                                                                      "labels": {
                                                                                                                                                                        "aa": "ORF1b: T1067I, V1271L"
                                                                                                                                                                      },
                                                                                                                                                                      "mutations": {
                                                                                                                                                                        "ORF1b": [
                                                                                                                                                                          "T1067I",
                                                                                                                                                                          "V1271L"
                                                                                                                                                                        ],
                                                                                                                                                                        "nuc": [
                                                                                                                                                                          "C16667T",
                                                                                                                                                                          "G17278T"
                                                                                                                                                                        ]
                                                                                                                                                                      }
                                                                                                                                                                    },
                                                                                                                                                                    "name": "Aruba/AW-RIVM-12796/2021",
                                                                                                                                                                    "node_attrs": {
                                                                                                                                                                      "author": {
                                                                                                                                                                        "author": "Adam Meijer et al",
                                                                                                                                                                        "value": "Adam Meijer et al"
                                                                                                                                                                      },
                                                                                                                                                                      "clade_membership": {
                                                                                                                                                                        "value": "20D"
                                                                                                                                                                      },
                                                                                                                                                                      "country": {
                                                                                                                                                                        "value": "Aruba"
                                                                                                                                                                      },
                                                                                                                                                                      "div": 24,
                                                                                                                                                                      "division": {
                                                                                                                                                                        "value": "Aruba"
                                                                                                                                                                      },
                                                                                                                                                                      "division_exposure": {
                                                                                                                                                                        "value": "Aruba"
                                                                                                                                                                      },
                                                                                                                                                                      "gisaid_epi_isl": {
                                                                                                                                                                        "value": "EPI_ISL_1035799"
                                                                                                                                                                      },
                                                                                                                                                                      "host": {
                                                                                                                                                                        "value": "Human"
                                                                                                                                                                      },
                                                                                                                                                                      "custom_location": {
                                                                                                                                                                        "confidence": {
                                                                                                                                                                          "South America": 0.9999999999999999
                                                                                                                                                                        },
                                                                                                                                                                        "entropy": -9.99866855976916e-13,
                                                                                                                                                                        "value": "South America"
                                                                                                                                                                      },
                                                                                                                                                                      "num_date": {
                                                                                                                                                                        "confidence": [
                                                                                                                                                                          2021.1054794520549,
                                                                                                                                                                          2021.1054794520549
                                                                                                                                                                        ],
                                                                                                                                                                        "value": 2021.1054794520549
                                                                                                                                                                      },
                                                                                                                                                                      "originating_lab": {
                                                                                                                                                                        "value": "Dutch COVID-19 response team"
                                                                                                                                                                      },
                                                                                                                                                                      "pangolin_lineage": {
                                                                                                                                                                        "value": "C.2"
                                                                                                                                                                      },
                                                                                                                                                                      "recency": {
                                                                                                                                                                        "value": "One week ago"
                                                                                                                                                                      },
                                                                                                                                                                      "region": {
                                                                                                                                                                        "value": "South America"
                                                                                                                                                                      },
                                                                                                                                                                      "region_exposure": {
                                                                                                                                                                        "value": "South America"
                                                                                                                                                                      },
                                                                                                                                                                      "subclade_membership": {
                                                                                                                                                                        "value": "20D"
                                                                                                                                                                      },
                                                                                                                                                                      "submitting_lab": {
                                                                                                                                                                        "value": "National Institute for Public Health and the Environment (RIVM)"
                                                                                                                                                                      },
                                                                                                                                                                      "url": "https://www.gisaid.org"
                                                                                                                                                                    }
                                                                                                                                                                  },
                                                                                                                                                                  {
                                                                                                                                                                    "branch_attrs": {
                                                                                                                                                                      "mutations": {}
                                                                                                                                                                    },
                                                                                                                                                                    "children": [
                                                                                                                                                                      {
                                                                                                                                                                        "branch_attrs": {
                                                                                                                                                                          "mutations": {
                                                                                                                                                                            "nuc": [
                                                                                                                                                                              "C11572T"
                                                                                                                                                                            ]
                                                                                                                                                                          }
                                                                                                                                                                        },
                                                                                                                                                                        "children": [
                                                                                                                                                                          {
                                                                                                                                                                            "branch_attrs": {
                                                                                                                                                                              "mutations": {}
                                                                                                                                                                            },
                                                                                                                                                                            "name": "Aruba/AW-RIVM-11561/2021",
                                                                                                                                                                            "node_attrs": {
                                                                                                                                                                              "author": {
                                                                                                                                                                                "author": "Adam Meijer et al",
                                                                                                                                                                                "value": "Adam Meijer et al"
                                                                                                                                                                              },
                                                                                                                                                                              "clade_membership": {
                                                                                                                                                                                "value": "20D"
                                                                                                                                                                              },
                                                                                                                                                                              "country": {
                                                                                                                                                                                "value": "Aruba"
                                                                                                                                                                              },
                                                                                                                                                                              "div": 23,
                                                                                                                                                                              "division": {
                                                                                                                                                                                "value": "Aruba"
                                                                                                                                                                              },
                                                                                                                                                                              "division_exposure": {
                                                                                                                                                                                "value": "Aruba"
                                                                                                                                                                              },
                                                                                                                                                                              "gisaid_epi_isl": {
                                                                                                                                                                                "value": "EPI_ISL_1014631"
                                                                                                                                                                              },
                                                                                                                                                                              "host": {
                                                                                                                                                                                "value": "Human"
                                                                                                                                                                              },
                                                                                                                                                                              "custom_location": {
                                                                                                                                                                                "confidence": {
                                                                                                                                                                                  "South America": 1.0
                                                                                                                                                                                },
                                                                                                                                                                                "entropy": -1.000088900581841e-12,
                                                                                                                                                                                "value": "South America"
                                                                                                                                                                              },
                                                                                                                                                                              "num_date": {
                                                                                                                                                                                "confidence": [
                                                                                                                                                                                  2021.0753424657535,
                                                                                                                                                                                  2021.0753424657535
                                                                                                                                                                                ],
                                                                                                                                                                                "value": 2021.0753424657535
                                                                                                                                                                              },
                                                                                                                                                                              "originating_lab": {
                                                                                                                                                                                "value": "Dutch COVID-19 response team"
                                                                                                                                                                              },
                                                                                                                                                                              "pangolin_lineage": {
                                                                                                                                                                                "value": "C.2"
                                                                                                                                                                              },
                                                                                                                                                                              "recency": {
                                                                                                                                                                                "value": "One month ago"
                                                                                                                                                                              },
                                                                                                                                                                              "region": {
                                                                                                                                                                                "value": "South America"
                                                                                                                                                                              },
                                                                                                                                                                              "region_exposure": {
                                                                                                                                                                                "value": "South America"
                                                                                                                                                                              },
                                                                                                                                                                              "subclade_membership": {
                                                                                                                                                                                "value": "20D"
                                                                                                                                                                              },
                                                                                                                                                                              "submitting_lab": {
                                                                                                                                                                                "value": "National Institute for Public Health and the Environment (RIVM)"
                                                                                                                                                                              },
                                                                                                                                                                              "url": "https://www.gisaid.org"
                                                                                                                                                                            }
                                                                                                                                                                          },
                                                                                                                                                                          {
                                                                                                                                                                            "branch_attrs": {
                                                                                                                                                                              "labels": {
                                                                                                                                                                                "aa": "ORF1b: D409N"
                                                                                                                                                                              },
                                                                                                                                                                              "mutations": {
                                                                                                                                                                                "ORF1b": [
                                                                                                                                                                                  "D409N"
                                                                                                                                                                                ],
                                                                                                                                                                                "nuc": [
                                                                                                                                                                                  "G14692A"
                                                                                                                                                                                ]
                                                                                                                                                                              }
                                                                                                                                                                            },
                                                                                                                                                                            "name": "Aruba/AW-RIVM-11554/2021",
                                                                                                                                                                            "node_attrs": {
                                                                                                                                                                              "author": {
                                                                                                                                                                                "author": "Adam Meijer et al",
                                                                                                                                                                                "value": "Adam Meijer et al"
                                                                                                                                                                              },
                                                                                                                                                                              "clade_membership": {
                                                                                                                                                                                "value": "20D"
                                                                                                                                                                              },
                                                                                                                                                                              "country": {
                                                                                                                                                                                "value": "Aruba"
                                                                                                                                                                              },
                                                                                                                                                                              "div": 24,
                                                                                                                                                                              "division": {
                                                                                                                                                                                "value": "Aruba"
                                                                                                                                                                              },
                                                                                                                                                                              "division_exposure": {
                                                                                                                                                                                "value": "Aruba"
                                                                                                                                                                              },
                                                                                                                                                                              "gisaid_epi_isl": {
                                                                                                                                                                                "value": "EPI_ISL_1014635"
                                                                                                                                                                              },
                                                                                                                                                                              "host": {
                                                                                                                                                                                "value": "Human"
                                                                                                                                                                              },
                                                                                                                                                                              "custom_location": {
                                                                                                                                                                                "confidence": {
                                                                                                                                                                                  "South America": 1.0
                                                                                                                                                                                },
                                                                                                                                                                                "entropy": -1.000088900581841e-12,
                                                                                                                                                                                "value": "South America"
                                                                                                                                                                              },
                                                                                                                                                                              "num_date": {
                                                                                                                                                                                "confidence": [
                                                                                                                                                                                  2021.0753424657535,
                                                                                                                                                                                  2021.0753424657535
                                                                                                                                                                                ],
                                                                                                                                                                                "value": 2021.0753424657535
                                                                                                                                                                              },
                                                                                                                                                                              "originating_lab": {
                                                                                                                                                                                "value": "Dutch COVID-19 response team"
                                                                                                                                                                              },
                                                                                                                                                                              "pangolin_lineage": {
                                                                                                                                                                                "value": "C.2"
                                                                                                                                                                              },
                                                                                                                                                                              "recency": {
                                                                                                                                                                                "value": "One month ago"
                                                                                                                                                                              },
                                                                                                                                                                              "region": {
                                                                                                                                                                                "value": "South America"
                                                                                                                                                                              },
                                                                                                                                                                              "region_exposure": {
                                                                                                                                                                                "value": "South America"
                                                                                                                                                                              },
                                                                                                                                                                              "subclade_membership": {
                                                                                                                                                                                "value": "20D"
                                                                                                                                                                              },
                                                                                                                                                                              "submitting_lab": {
                                                                                                                                                                                "value": "National Institute for Public Health and the Environment (RIVM)"
                                                                                                                                                                              },
                                                                                                                                                                              "url": "https://www.gisaid.org"
                                                                                                                                                                            }
                                                                                                                                                                          }
                                                                                                                                                                        ],
                                                                                                                                                                        "name": "NODE_0003518",
                                                                                                                                                                        "node_attrs": {
                                                                                                                                                                          "clade_membership": {
                                                                                                                                                                            "value": "20D"
                                                                                                                                                                          },
                                                                                                                                                                          "div": 23,
                                                                                                                                                                          "custom_location": {
                                                                                                                                                                            "confidence": {
                                                                                                                                                                              "Europe": 0.0012157130825429204,
                                                                                                                                                                              "South America": 0.9981919192031731
                                                                                                                                                                            },
                                                                                                                                                                            "entropy": 0.015158977971284616,
                                                                                                                                                                            "value": "South America"
                                                                                                                                                                          },
                                                                                                                                                                          "num_date": {
                                                                                                                                                                            "confidence": [
                                                                                                                                                                              2021.0027677057772,
                                                                                                                                                                              2021.0705950904098
                                                                                                                                                                            ],
                                                                                                                                                                            "value": 2021.0505318011242
                                                                                                                                                                          },
                                                                                                                                                                          "subclade_membership": {
                                                                                                                                                                            "value": "20D"
                                                                                                                                                                          }
                                                                                                                                                                        }
                                                                                                                                                                      },
                                                                                                                                                                      {
                                                                                                                                                                        "branch_attrs": {
                                                                                                                                                                          "mutations": {}
                                                                                                                                                                        },
                                                                                                                                                                        "children": [
                                                                                                                                                                          {
                                                                                                                                                                            "branch_attrs": {
                                                                                                                                                                              "labels": {
                                                                                                                                                                                "aa": "S: S803L"
                                                                                                                                                                              },
                                                                                                                                                                              "mutations": {
                                                                                                                                                                                "S": [
                                                                                                                                                                                  "S803L"
                                                                                                                                                                                ],
                                                                                                                                                                                "nuc": [
                                                                                                                                                                                  "C23970T",
                                                                                                                                                                                  "C26022T"
                                                                                                                                                                                ]
                                                                                                                                                                              }
                                                                                                                                                                            },
                                                                                                                                                                            "name": "Aruba/AW-RIVM-12788/2021",
                                                                                                                                                                            "node_attrs": {
                                                                                                                                                                              "author": {
                                                                                                                                                                                "author": "Adam Meijer et al",
                                                                                                                                                                                "value": "Adam Meijer et al"
                                                                                                                                                                              },
                                                                                                                                                                              "clade_membership": {
                                                                                                                                                                                "value": "20D"
                                                                                                                                                                              },
                                                                                                                                                                              "country": {
                                                                                                                                                                                "value": "Aruba"
                                                                                                                                                                              },
                                                                                                                                                                              "div": 24,
                                                                                                                                                                              "division": {
                                                                                                                                                                                "value": "Aruba"
                                                                                                                                                                              },
                                                                                                                                                                              "division_exposure": {
                                                                                                                                                                                "value": "Aruba"
                                                                                                                                                                              },
                                                                                                                                                                              "gisaid_epi_isl": {
                                                                                                                                                                                "value": "EPI_ISL_1035807"
                                                                                                                                                                              },
                                                                                                                                                                              "host": {
                                                                                                                                                                                "value": "Human"
                                                                                                                                                                              },
                                                                                                                                                                              "custom_location": {
                                                                                                                                                                                "confidence": {
                                                                                                                                                                                  "South America": 1.0
                                                                                                                                                                                },
                                                                                                                                                                                "entropy": -1.000088900581841e-12,
                                                                                                                                                                                "value": "South America"
                                                                                                                                                                              },
                                                                                                                                                                              "num_date": {
                                                                                                                                                                                "confidence": [
                                                                                                                                                                                  2021.1054794520549,
                                                                                                                                                                                  2021.1054794520549
                                                                                                                                                                                ],
                                                                                                                                                                                "value": 2021.1054794520549
                                                                                                                                                                              },
                                                                                                                                                                              "originating_lab": {
                                                                                                                                                                                "value": "Dutch COVID-19 response team"
                                                                                                                                                                              },
                                                                                                                                                                              "pangolin_lineage": {
                                                                                                                                                                                "value": "C.2"
                                                                                                                                                                              },
                                                                                                                                                                              "recency": {
                                                                                                                                                                                "value": "One week ago"
                                                                                                                                                                              },
                                                                                                                                                                              "region": {
                                                                                                                                                                                "value": "South America"
                                                                                                                                                                              },
                                                                                                                                                                              "region_exposure": {
                                                                                                                                                                                "value": "South America"
                                                                                                                                                                              },
                                                                                                                                                                              "subclade_membership": {
                                                                                                                                                                                "value": "20D"
                                                                                                                                                                              },
                                                                                                                                                                              "submitting_lab": {
                                                                                                                                                                                "value": "National Institute for Public Health and the Environment (RIVM)"
                                                                                                                                                                              },
                                                                                                                                                                              "url": "https://www.gisaid.org"
                                                                                                                                                                            }
                                                                                                                                                                          },
                                                                                                                                                                          {
                                                                                                                                                                            "branch_attrs": {
                                                                                                                                                                              "mutations": {}
                                                                                                                                                                            },
                                                                                                                                                                            "children": [
                                                                                                                                                                              {
                                                                                                                                                                                "branch_attrs": {
                                                                                                                                                                                  "mutations": {
                                                                                                                                                                                    "nuc": [
                                                                                                                                                                                      "A29110T"
                                                                                                                                                                                    ]
                                                                                                                                                                                  }
                                                                                                                                                                                },
                                                                                                                                                                                "children": [
                                                                                                                                                                                  {
                                                                                                                                                                                    "branch_attrs": {
                                                                                                                                                                                      "mutations": {}
                                                                                                                                                                                    },
                                                                                                                                                                                    "children": [
                                                                                                                                                                                      {
                                                                                                                                                                                        "branch_attrs": {
                                                                                                                                                                                          "mutations": {}
                                                                                                                                                                                        },
                                                                                                                                                                                        "name": "Aruba/AW-RIVM-11389/2021",
                                                                                                                                                                                        "node_attrs": {
                                                                                                                                                                                          "author": {
                                                                                                                                                                                            "author": "Adam Meijer et al",
                                                                                                                                                                                            "value": "Adam Meijer et al"
                                                                                                                                                                                          },
                                                                                                                                                                                          "clade_membership": {
                                                                                                                                                                                            "value": "20D"
                                                                                                                                                                                          },
                                                                                                                                                                                          "country": {
                                                                                                                                                                                            "value": "Aruba"
                                                                                                                                                                                          },
                                                                                                                                                                                          "div": 23,
                                                                                                                                                                                          "division": {
                                                                                                                                                                                            "value": "Aruba"
                                                                                                                                                                                          },
                                                                                                                                                                                          "division_exposure": {
                                                                                                                                                                                            "value": "Aruba"
                                                                                                                                                                                          },
                                                                                                                                                                                          "gisaid_epi_isl": {
                                                                                                                                                                                            "value": "EPI_ISL_1014668"
                                                                                                                                                                                          },
                                                                                                                                                                                          "host": {
                                                                                                                                                                                            "value": "Human"
                                                                                                                                                                                          },
                                                                                                                                                                                          "custom_location": {
                                                                                                                                                                                            "confidence": {
                                                                                                                                                                                              "South America": 1.0
                                                                                                                                                                                            },
                                                                                                                                                                                            "entropy": -1.000088900581841e-12,
                                                                                                                                                                                            "value": "South America"
                                                                                                                                                                                          },
                                                                                                                                                                                          "num_date": {
                                                                                                                                                                                            "confidence": [
                                                                                                                                                                                              2021.0753424657535,
                                                                                                                                                                                              2021.0753424657535
                                                                                                                                                                                            ],
                                                                                                                                                                                            "value": 2021.0753424657535
                                                                                                                                                                                          },
                                                                                                                                                                                          "originating_lab": {
                                                                                                                                                                                            "value": "Dutch COVID-19 response team"
                                                                                                                                                                                          },
                                                                                                                                                                                          "pangolin_lineage": {
                                                                                                                                                                                            "value": "C.2"
                                                                                                                                                                                          },
                                                                                                                                                                                          "recency": {
                                                                                                                                                                                            "value": "One month ago"
                                                                                                                                                                                          },
                                                                                                                                                                                          "region": {
                                                                                                                                                                                            "value": "South America"
                                                                                                                                                                                          },
                                                                                                                                                                                          "region_exposure": {
                                                                                                                                                                                            "value": "South America"
                                                                                                                                                                                          },
                                                                                                                                                                                          "subclade_membership": {
                                                                                                                                                                                            "value": "20D"
                                                                                                                                                                                          },
                                                                                                                                                                                          "submitting_lab": {
                                                                                                                                                                                            "value": "National Institute for Public Health and the Environment (RIVM)"
                                                                                                                                                                                          },
                                                                                                                                                                                          "url": "https://www.gisaid.org"
                                                                                                                                                                                        }
                                                                                                                                                                                      },
                                                                                                                                                                                      {
                                                                                                                                                                                        "branch_attrs": {
                                                                                                                                                                                          "mutations": {}
                                                                                                                                                                                        },
                                                                                                                                                                                        "name": "Aruba/AW-RIVM-11400/2021",
                                                                                                                                                                                        "node_attrs": {
                                                                                                                                                                                          "author": {
                                                                                                                                                                                            "author": "Adam Meijer et al",
                                                                                                                                                                                            "value": "Adam Meijer et al"
                                                                                                                                                                                          },
                                                                                                                                                                                          "clade_membership": {
                                                                                                                                                                                            "value": "20D"
                                                                                                                                                                                          },
                                                                                                                                                                                          "country": {
                                                                                                                                                                                            "value": "Aruba"
                                                                                                                                                                                          },
                                                                                                                                                                                          "div": 23,
                                                                                                                                                                                          "division": {
                                                                                                                                                                                            "value": "Aruba"
                                                                                                                                                                                          },
                                                                                                                                                                                          "division_exposure": {
                                                                                                                                                                                            "value": "Aruba"
                                                                                                                                                                                          },
                                                                                                                                                                                          "gisaid_epi_isl": {
                                                                                                                                                                                            "value": "EPI_ISL_1014657"
                                                                                                                                                                                          },
                                                                                                                                                                                          "host": {
                                                                                                                                                                                            "value": "Human"
                                                                                                                                                                                          },
                                                                                                                                                                                          "custom_location": {
                                                                                                                                                                                            "confidence": {
                                                                                                                                                                                              "South America": 1.0
                                                                                                                                                                                            },
                                                                                                                                                                                            "entropy": -1.000088900581841e-12,
                                                                                                                                                                                            "value": "South America"
                                                                                                                                                                                          },
                                                                                                                                                                                          "num_date": {
                                                                                                                                                                                            "confidence": [
                                                                                                                                                                                              2021.0753424657535,
                                                                                                                                                                                              2021.0753424657535
                                                                                                                                                                                            ],
                                                                                                                                                                                            "value": 2021.0753424657535
                                                                                                                                                                                          },
                                                                                                                                                                                          "originating_lab": {
                                                                                                                                                                                            "value": "Dutch COVID-19 response team"
                                                                                                                                                                                          },
                                                                                                                                                                                          "pangolin_lineage": {
                                                                                                                                                                                            "value": "C.2"
                                                                                                                                                                                          },
                                                                                                                                                                                          "recency": {
                                                                                                                                                                                            "value": "One month ago"
                                                                                                                                                                                          },
                                                                                                                                                                                          "region": {
                                                                                                                                                                                            "value": "South America"
                                                                                                                                                                                          },
                                                                                                                                                                                          "region_exposure": {
                                                                                                                                                                                            "value": "South America"
                                                                                                                                                                                          },
                                                                                                                                                                                          "subclade_membership": {
                                                                                                                                                                                            "value": "20D"
                                                                                                                                                                                          },
                                                                                                                                                                                          "submitting_lab": {
                                                                                                                                                                                            "value": "National Institute for Public Health and the Environment (RIVM)"
                                                                                                                                                                                          },
                                                                                                                                                                                          "url": "https://www.gisaid.org"
                                                                                                                                                                                        }
                                                                                                                                                                                      }
                                                                                                                                                                                    ],
                                                                                                                                                                                    "name": "NODE_0002104",
                                                                                                                                                                                    "node_attrs": {
                                                                                                                                                                                      "clade_membership": {
                                                                                                                                                                                        "value": "20D"
                                                                                                                                                                                      },
                                                                                                                                                                                      "div": 23,
                                                                                                                                                                                      "custom_location": {
                                                                                                                                                                                        "confidence": {
                                                                                                                                                                                          "Europe": 0.0012157045092175143,
                                                                                                                                                                                          "South America": 0.9981919302574803
                                                                                                                                                                                        },
                                                                                                                                                                                        "entropy": 0.015158898927288571,
                                                                                                                                                                                        "value": "South America"
                                                                                                                                                                                      },
                                                                                                                                                                                      "num_date": {
                                                                                                                                                                                        "confidence": [
                                                                                                                                                                                          2021.036625155224,
                                                                                                                                                                                          2021.0753424657535
                                                                                                                                                                                        ],
                                                                                                                                                                                        "value": 2021.0719713507613
                                                                                                                                                                                      },
                                                                                                                                                                                      "subclade_membership": {
                                                                                                                                                                                        "value": "20D"
                                                                                                                                                                                      }
                                                                                                                                                                                    }
                                                                                                                                                                                  },
                                                                                                                                                                                  {
                                                                                                                                                                                    "branch_attrs": {
                                                                                                                                                                                      "mutations": {}
                                                                                                                                                                                    },
                                                                                                                                                                                    "children": [
                                                                                                                                                                                      {
                                                                                                                                                                                        "branch_attrs": {
                                                                                                                                                                                          "mutations": {
                                                                                                                                                                                            "nuc": [
                                                                                                                                                                                              "C9430T"
                                                                                                                                                                                            ]
                                                                                                                                                                                          }
                                                                                                                                                                                        },
                                                                                                                                                                                        "name": "Aruba/AW-RIVM-11764/2021",
                                                                                                                                                                                        "node_attrs": {
                                                                                                                                                                                          "author": {
                                                                                                                                                                                            "author": "Adam Meijer et al",
                                                                                                                                                                                            "value": "Adam Meijer et al"
                                                                                                                                                                                          },
                                                                                                                                                                                          "clade_membership": {
                                                                                                                                                                                            "value": "20D"
                                                                                                                                                                                          },
                                                                                                                                                                                          "country": {
                                                                                                                                                                                            "value": "Aruba"
                                                                                                                                                                                          },
                                                                                                                                                                                          "div": 24,
                                                                                                                                                                                          "division": {
                                                                                                                                                                                            "value": "Aruba"
                                                                                                                                                                                          },
                                                                                                                                                                                          "division_exposure": {
                                                                                                                                                                                            "value": "Aruba"
                                                                                                                                                                                          },
                                                                                                                                                                                          "gisaid_epi_isl": {
                                                                                                                                                                                            "value": "EPI_ISL_1013810"
                                                                                                                                                                                          },
                                                                                                                                                                                          "host": {
                                                                                                                                                                                            "value": "Human"
                                                                                                                                                                                          },
                                                                                                                                                                                          "custom_location": {
                                                                                                                                                                                            "confidence": {
                                                                                                                                                                                              "South America": 1.0
                                                                                                                                                                                            },
                                                                                                                                                                                            "entropy": -1.000088900581841e-12,
                                                                                                                                                                                            "value": "South America"
                                                                                                                                                                                          },
                                                                                                                                                                                          "num_date": {
                                                                                                                                                                                            "confidence": [
                                                                                                                                                                                              2021.0863013698631,
                                                                                                                                                                                              2021.0863013698631
                                                                                                                                                                                            ],
                                                                                                                                                                                            "value": 2021.0863013698631
                                                                                                                                                                                          },
                                                                                                                                                                                          "originating_lab": {
                                                                                                                                                                                            "value": "Dutch COVID-19 response team"
                                                                                                                                                                                          },
                                                                                                                                                                                          "pangolin_lineage": {
                                                                                                                                                                                            "value": "C.2"
                                                                                                                                                                                          },
                                                                                                                                                                                          "recency": {
                                                                                                                                                                                            "value": "One month ago"
                                                                                                                                                                                          },
                                                                                                                                                                                          "region": {
                                                                                                                                                                                            "value": "South America"
                                                                                                                                                                                          },
                                                                                                                                                                                          "region_exposure": {
                                                                                                                                                                                            "value": "South America"
                                                                                                                                                                                          },
                                                                                                                                                                                          "subclade_membership": {
                                                                                                                                                                                            "value": "20D"
                                                                                                                                                                                          },
                                                                                                                                                                                          "submitting_lab": {
                                                                                                                                                                                            "value": "National Institute for Public Health and the Environment (RIVM)"
                                                                                                                                                                                          },
                                                                                                                                                                                          "url": "https://www.gisaid.org"
                                                                                                                                                                                        }
                                                                                                                                                                                      },
                                                                                                                                                                                      {
                                                                                                                                                                                        "branch_attrs": {
                                                                                                                                                                                          "labels": {
                                                                                                                                                                                            "aa": "ORF1b: A1884S"
                                                                                                                                                                                          },
                                                                                                                                                                                          "mutations": {
                                                                                                                                                                                            "ORF1b": [
                                                                                                                                                                                              "A1884S"
                                                                                                                                                                                            ],
                                                                                                                                                                                            "nuc": [
                                                                                                                                                                                              "G19117T"
                                                                                                                                                                                            ]
                                                                                                                                                                                          }
                                                                                                                                                                                        },
                                                                                                                                                                                        "name": "Aruba/AW-RIVM-11760/2021",
                                                                                                                                                                                        "node_attrs": {
                                                                                                                                                                                          "author": {
                                                                                                                                                                                            "author": "Adam Meijer et al",
                                                                                                                                                                                            "value": "Adam Meijer et al"
                                                                                                                                                                                          },
                                                                                                                                                                                          "clade_membership": {
                                                                                                                                                                                            "value": "20D"
                                                                                                                                                                                          },
                                                                                                                                                                                          "country": {
                                                                                                                                                                                            "value": "Aruba"
                                                                                                                                                                                          },
                                                                                                                                                                                          "div": 24,
                                                                                                                                                                                          "division": {
                                                                                                                                                                                            "value": "Aruba"
                                                                                                                                                                                          },
                                                                                                                                                                                          "division_exposure": {
                                                                                                                                                                                            "value": "Aruba"
                                                                                                                                                                                          },
                                                                                                                                                                                          "gisaid_epi_isl": {
                                                                                                                                                                                            "value": "EPI_ISL_1013806"
                                                                                                                                                                                          },
                                                                                                                                                                                          "host": {
                                                                                                                                                                                            "value": "Human"
                                                                                                                                                                                          },
                                                                                                                                                                                          "custom_location": {
                                                                                                                                                                                            "confidence": {
                                                                                                                                                                                              "South America": 1.0
                                                                                                                                                                                            },
                                                                                                                                                                                            "entropy": -1.000088900581841e-12,
                                                                                                                                                                                            "value": "South America"
                                                                                                                                                                                          },
                                                                                                                                                                                          "num_date": {
                                                                                                                                                                                            "confidence": [
                                                                                                                                                                                              2021.0863013698631,
                                                                                                                                                                                              2021.0863013698631
                                                                                                                                                                                            ],
                                                                                                                                                                                            "value": 2021.0863013698631
                                                                                                                                                                                          },
                                                                                                                                                                                          "originating_lab": {
                                                                                                                                                                                            "value": "Dutch COVID-19 response team"
                                                                                                                                                                                          },
                                                                                                                                                                                          "pangolin_lineage": {
                                                                                                                                                                                            "value": "C.2"
                                                                                                                                                                                          },
                                                                                                                                                                                          "recency": {
                                                                                                                                                                                            "value": "One month ago"
                                                                                                                                                                                          },
                                                                                                                                                                                          "region": {
                                                                                                                                                                                            "value": "South America"
                                                                                                                                                                                          },
                                                                                                                                                                                          "region_exposure": {
                                                                                                                                                                                            "value": "South America"
                                                                                                                                                                                          },
                                                                                                                                                                                          "subclade_membership": {
                                                                                                                                                                                            "value": "20D"
                                                                                                                                                                                          },
                                                                                                                                                                                          "submitting_lab": {
                                                                                                                                                                                            "value": "National Institute for Public Health and the Environment (RIVM)"
                                                                                                                                                                                          },
                                                                                                                                                                                          "url": "https://www.gisaid.org"
                                                                                                                                                                                        }
                                                                                                                                                                                      }
                                                                                                                                                                                    ],
                                                                                                                                                                                    "name": "NODE_0002115",
                                                                                                                                                                                    "node_attrs": {
                                                                                                                                                                                      "clade_membership": {
                                                                                                                                                                                        "value": "20D"
                                                                                                                                                                                      },
                                                                                                                                                                                      "div": 23,
                                                                                                                                                                                      "custom_location": {
                                                                                                                                                                                        "confidence": {
                                                                                                                                                                                          "Europe": 0.0012157045092175143,
                                                                                                                                                                                          "South America": 0.9981919302574803
                                                                                                                                                                                        },
                                                                                                                                                                                        "entropy": 0.015158898927288571,
                                                                                                                                                                                        "value": "South America"
                                                                                                                                                                                      },
                                                                                                                                                                                      "num_date": {
                                                                                                                                                                                        "confidence": [
                                                                                                                                                                                          2021.0191566232897,
                                                                                                                                                                                          2021.0863013698631
                                                                                                                                                                                        ],
                                                                                                                                                                                        "value": 2021.0505576015753
                                                                                                                                                                                      },
                                                                                                                                                                                      "subclade_membership": {
                                                                                                                                                                                        "value": "20D"
                                                                                                                                                                                      }
                                                                                                                                                                                    }
                                                                                                                                                                                  }
                                                                                                                                                                                ],
                                                                                                                                                                                "name": "NODE_0003525",
                                                                                                                                                                                "node_attrs": {
                                                                                                                                                                                  "clade_membership": {
                                                                                                                                                                                    "value": "20D"
                                                                                                                                                                                  },
                                                                                                                                                                                  "div": 23,
                                                                                                                                                                                  "custom_location": {
                                                                                                                                                                                    "confidence": {
                                                                                                                                                                                      "Europe": 0.0014579812816584107,
                                                                                                                                                                                      "South America": 0.997860850048475
                                                                                                                                                                                    },
                                                                                                                                                                                    "entropy": 0.0175291098360304,
                                                                                                                                                                                    "value": "South America"
                                                                                                                                                                                  },
                                                                                                                                                                                  "num_date": {
                                                                                                                                                                                    "confidence": [
                                                                                                                                                                                      2020.995327140083,
                                                                                                                                                                                      2021.0741997149087
                                                                                                                                                                                    ],
                                                                                                                                                                                    "value": 2021.0306839084997
                                                                                                                                                                                  },
                                                                                                                                                                                  "subclade_membership": {
                                                                                                                                                                                    "value": "20D"
                                                                                                                                                                                  }
                                                                                                                                                                                }
                                                                                                                                                                              },
                                                                                                                                                                              {
                                                                                                                                                                                "branch_attrs": {
                                                                                                                                                                                  "mutations": {}
                                                                                                                                                                                },
                                                                                                                                                                                "children": [
                                                                                                                                                                                  {
                                                                                                                                                                                    "branch_attrs": {
                                                                                                                                                                                      "labels": {
                                                                                                                                                                                        "aa": "M: A98S"
                                                                                                                                                                                      },
                                                                                                                                                                                      "mutations": {
                                                                                                                                                                                        "M": [
                                                                                                                                                                                          "A98S"
                                                                                                                                                                                        ],
                                                                                                                                                                                        "nuc": [
                                                                                                                                                                                          "G26814T"
                                                                                                                                                                                        ]
                                                                                                                                                                                      }
                                                                                                                                                                                    },
                                                                                                                                                                                    "name": "Aruba/AW-RIVM-10756/2021",
                                                                                                                                                                                    "node_attrs": {
                                                                                                                                                                                      "author": {
                                                                                                                                                                                        "author": "Adam Meijer et al",
                                                                                                                                                                                        "value": "Adam Meijer et al"
                                                                                                                                                                                      },
                                                                                                                                                                                      "clade_membership": {
                                                                                                                                                                                        "value": "20D"
                                                                                                                                                                                      },
                                                                                                                                                                                      "country": {
                                                                                                                                                                                        "value": "Aruba"
                                                                                                                                                                                      },
                                                                                                                                                                                      "div": 23,
                                                                                                                                                                                      "division": {
                                                                                                                                                                                        "value": "Aruba"
                                                                                                                                                                                      },
                                                                                                                                                                                      "division_exposure": {
                                                                                                                                                                                        "value": "Aruba"
                                                                                                                                                                                      },
                                                                                                                                                                                      "gisaid_epi_isl": {
                                                                                                                                                                                        "value": "EPI_ISL_1059914"
                                                                                                                                                                                      },
                                                                                                                                                                                      "host": {
                                                                                                                                                                                        "value": "Human"
                                                                                                                                                                                      },
                                                                                                                                                                                      "custom_location": {
                                                                                                                                                                                        "confidence": {
                                                                                                                                                                                          "South America": 1.0
                                                                                                                                                                                        },
                                                                                                                                                                                        "entropy": -1.000088900581841e-12,
                                                                                                                                                                                        "value": "South America"
                                                                                                                                                                                      },
                                                                                                                                                                                      "num_date": {
                                                                                                                                                                                        "confidence": [
                                                                                                                                                                                          2021.0534246575342,
                                                                                                                                                                                          2021.0534246575342
                                                                                                                                                                                        ],
                                                                                                                                                                                        "value": 2021.0534246575342
                                                                                                                                                                                      },
                                                                                                                                                                                      "originating_lab": {
                                                                                                                                                                                        "value": "Dutch COVID-19 response team"
                                                                                                                                                                                      },
                                                                                                                                                                                      "pangolin_lineage": {
                                                                                                                                                                                        "value": "C.2"
                                                                                                                                                                                      },
                                                                                                                                                                                      "recency": {
                                                                                                                                                                                        "value": "One week ago"
                                                                                                                                                                                      },
                                                                                                                                                                                      "region": {
                                                                                                                                                                                        "value": "South America"
                                                                                                                                                                                      },
                                                                                                                                                                                      "region_exposure": {
                                                                                                                                                                                        "value": "South America"
                                                                                                                                                                                      },
                                                                                                                                                                                      "subclade_membership": {
                                                                                                                                                                                        "value": "20D"
                                                                                                                                                                                      },
                                                                                                                                                                                      "submitting_lab": {
                                                                                                                                                                                        "value": "National Institute for Public Health and the Environment (RIVM)"
                                                                                                                                                                                      },
                                                                                                                                                                                      "url": "https://www.gisaid.org"
                                                                                                                                                                                    }
                                                                                                                                                                                  },
                                                                                                                                                                                  {
                                                                                                                                                                                    "branch_attrs": {
                                                                                                                                                                                      "mutations": {}
                                                                                                                                                                                    },
                                                                                                                                                                                    "children": [
                                                                                                                                                                                      {
                                                                                                                                                                                        "branch_attrs": {
                                                                                                                                                                                          "mutations": {}
                                                                                                                                                                                        },
                                                                                                                                                                                        "name": "Aruba/AW-RIVM-10522/2021",
                                                                                                                                                                                        "node_attrs": {
                                                                                                                                                                                          "author": {
                                                                                                                                                                                            "author": "Adam Meijer et al",
                                                                                                                                                                                            "value": "Adam Meijer et al"
                                                                                                                                                                                          },
                                                                                                                                                                                          "clade_membership": {
                                                                                                                                                                                            "value": "20D"
                                                                                                                                                                                          },
                                                                                                                                                                                          "country": {
                                                                                                                                                                                            "value": "Aruba"
                                                                                                                                                                                          },
                                                                                                                                                                                          "div": 22,
                                                                                                                                                                                          "division": {
                                                                                                                                                                                            "value": "Aruba"
                                                                                                                                                                                          },
                                                                                                                                                                                          "division_exposure": {
                                                                                                                                                                                            "value": "Aruba"
                                                                                                                                                                                          },
                                                                                                                                                                                          "gisaid_epi_isl": {
                                                                                                                                                                                            "value": "EPI_ISL_905240"
                                                                                                                                                                                          },
                                                                                                                                                                                          "host": {
                                                                                                                                                                                            "value": "Human"
                                                                                                                                                                                          },
                                                                                                                                                                                          "custom_location": {
                                                                                                                                                                                            "confidence": {
                                                                                                                                                                                              "South America": 0.9999999999999999
                                                                                                                                                                                            },
                                                                                                                                                                                            "entropy": -9.99866855976916e-13,
                                                                                                                                                                                            "value": "South America"
                                                                                                                                                                                          },
                                                                                                                                                                                          "num_date": {
                                                                                                                                                                                            "confidence": [
                                                                                                                                                                                              2021.0342465753424,
                                                                                                                                                                                              2021.0342465753424
                                                                                                                                                                                            ],
                                                                                                                                                                                            "value": 2021.0342465753424
                                                                                                                                                                                          },
                                                                                                                                                                                          "originating_lab": {
                                                                                                                                                                                            "value": "Dutch COVID-19 response team"
                                                                                                                                                                                          },
                                                                                                                                                                                          "pangolin_lineage": {
                                                                                                                                                                                            "value": "C.2"
                                                                                                                                                                                          },
                                                                                                                                                                                          "recency": {
                                                                                                                                                                                            "value": "Older"
                                                                                                                                                                                          },
                                                                                                                                                                                          "region": {
                                                                                                                                                                                            "value": "South America"
                                                                                                                                                                                          },
                                                                                                                                                                                          "region_exposure": {
                                                                                                                                                                                            "value": "South America"
                                                                                                                                                                                          },
                                                                                                                                                                                          "subclade_membership": {
                                                                                                                                                                                            "value": "20D"
                                                                                                                                                                                          },
                                                                                                                                                                                          "submitting_lab": {
                                                                                                                                                                                            "value": "National Institute for Public Health and the Environment (RIVM)"
                                                                                                                                                                                          },
                                                                                                                                                                                          "url": "https://www.gisaid.org"
                                                                                                                                                                                        }
                                                                                                                                                                                      },
                                                                                                                                                                                      {
                                                                                                                                                                                        "branch_attrs": {
                                                                                                                                                                                          "mutations": {}
                                                                                                                                                                                        },
                                                                                                                                                                                        "children": [
                                                                                                                                                                                          {
                                                                                                                                                                                            "branch_attrs": {
                                                                                                                                                                                              "mutations": {
                                                                                                                                                                                                "nuc": [
                                                                                                                                                                                                  "T25518C"
                                                                                                                                                                                                ]
                                                                                                                                                                                              }
                                                                                                                                                                                            },
                                                                                                                                                                                            "name": "Aruba/AW-RIVM-11557/2021",
                                                                                                                                                                                            "node_attrs": {
                                                                                                                                                                                              "author": {
                                                                                                                                                                                                "author": "Adam Meijer et al",
                                                                                                                                                                                                "value": "Adam Meijer et al"
                                                                                                                                                                                              },
                                                                                                                                                                                              "clade_membership": {
                                                                                                                                                                                                "value": "20D"
                                                                                                                                                                                              },
                                                                                                                                                                                              "country": {
                                                                                                                                                                                                "value": "Aruba"
                                                                                                                                                                                              },
                                                                                                                                                                                              "div": 23,
                                                                                                                                                                                              "division": {
                                                                                                                                                                                                "value": "Aruba"
                                                                                                                                                                                              },
                                                                                                                                                                                              "division_exposure": {
                                                                                                                                                                                                "value": "Aruba"
                                                                                                                                                                                              },
                                                                                                                                                                                              "gisaid_epi_isl": {
                                                                                                                                                                                                "value": "EPI_ISL_1014633"
                                                                                                                                                                                              },
                                                                                                                                                                                              "host": {
                                                                                                                                                                                                "value": "Human"
                                                                                                                                                                                              },
                                                                                                                                                                                              "custom_location": {
                                                                                                                                                                                                "confidence": {
                                                                                                                                                                                                  "South America": 1.0
                                                                                                                                                                                                },
                                                                                                                                                                                                "entropy": -1.000088900581841e-12,
                                                                                                                                                                                                "value": "South America"
                                                                                                                                                                                              },
                                                                                                                                                                                              "num_date": {
                                                                                                                                                                                                "confidence": [
                                                                                                                                                                                                  2021.0753424657535,
                                                                                                                                                                                                  2021.0753424657535
                                                                                                                                                                                                ],
                                                                                                                                                                                                "value": 2021.0753424657535
                                                                                                                                                                                              },
                                                                                                                                                                                              "originating_lab": {
                                                                                                                                                                                                "value": "Dutch COVID-19 response team"
                                                                                                                                                                                              },
                                                                                                                                                                                              "pangolin_lineage": {
                                                                                                                                                                                                "value": "C.2"
                                                                                                                                                                                              },
                                                                                                                                                                                              "recency": {
                                                                                                                                                                                                "value": "One month ago"
                                                                                                                                                                                              },
                                                                                                                                                                                              "region": {
                                                                                                                                                                                                "value": "South America"
                                                                                                                                                                                              },
                                                                                                                                                                                              "region_exposure": {
                                                                                                                                                                                                "value": "South America"
                                                                                                                                                                                              },
                                                                                                                                                                                              "subclade_membership": {
                                                                                                                                                                                                "value": "20D"
                                                                                                                                                                                              },
                                                                                                                                                                                              "submitting_lab": {
                                                                                                                                                                                                "value": "National Institute for Public Health and the Environment (RIVM)"
                                                                                                                                                                                              },
                                                                                                                                                                                              "url": "https://www.gisaid.org"
                                                                                                                                                                                            }
                                                                                                                                                                                          },
                                                                                                                                                                                          {
                                                                                                                                                                                            "branch_attrs": {
                                                                                                                                                                                              "mutations": {}
                                                                                                                                                                                            },
                                                                                                                                                                                            "children": [
                                                                                                                                                                                              {
                                                                                                                                                                                                "branch_attrs": {
                                                                                                                                                                                                  "labels": {
                                                                                                                                                                                                    "aa": "S: K835R"
                                                                                                                                                                                                  },
                                                                                                                                                                                                  "mutations": {
                                                                                                                                                                                                    "S": [
                                                                                                                                                                                                      "K835R"
                                                                                                                                                                                                    ],
                                                                                                                                                                                                    "nuc": [
                                                                                                                                                                                                      "A24066G"
                                                                                                                                                                                                    ]
                                                                                                                                                                                                  }
                                                                                                                                                                                                },
                                                                                                                                                                                                "children": [
                                                                                                                                                                                                  {
                                                                                                                                                                                                    "branch_attrs": {
                                                                                                                                                                                                      "mutations": {}
                                                                                                                                                                                                    },
                                                                                                                                                                                                    "name": "Aruba/AW-RIVM-11765/2021",
                                                                                                                                                                                                    "node_attrs": {
                                                                                                                                                                                                      "author": {
                                                                                                                                                                                                        "author": "Adam Meijer et al",
                                                                                                                                                                                                        "value": "Adam Meijer et al"
                                                                                                                                                                                                      },
                                                                                                                                                                                                      "clade_membership": {
                                                                                                                                                                                                        "value": "20D"
                                                                                                                                                                                                      },
                                                                                                                                                                                                      "country": {
                                                                                                                                                                                                        "value": "Aruba"
                                                                                                                                                                                                      },
                                                                                                                                                                                                      "div": 23,
                                                                                                                                                                                                      "division": {
                                                                                                                                                                                                        "value": "Aruba"
                                                                                                                                                                                                      },
                                                                                                                                                                                                      "division_exposure": {
                                                                                                                                                                                                        "value": "Aruba"
                                                                                                                                                                                                      },
                                                                                                                                                                                                      "gisaid_epi_isl": {
                                                                                                                                                                                                        "value": "EPI_ISL_1013811"
                                                                                                                                                                                                      },
                                                                                                                                                                                                      "host": {
                                                                                                                                                                                                        "value": "Human"
                                                                                                                                                                                                      },
                                                                                                                                                                                                      "custom_location": {
                                                                                                                                                                                                        "confidence": {
                                                                                                                                                                                                          "South America": 1.0
                                                                                                                                                                                                        },
                                                                                                                                                                                                        "entropy": -1.000088900581841e-12,
                                                                                                                                                                                                        "value": "South America"
                                                                                                                                                                                                      },
                                                                                                                                                                                                      "num_date": {
                                                                                                                                                                                                        "confidence": [
                                                                                                                                                                                                          2021.0863013698631,
                                                                                                                                                                                                          2021.0863013698631
                                                                                                                                                                                                        ],
                                                                                                                                                                                                        "value": 2021.0863013698631
                                                                                                                                                                                                      },
                                                                                                                                                                                                      "originating_lab": {
                                                                                                                                                                                                        "value": "Dutch COVID-19 response team"
                                                                                                                                                                                                      },
                                                                                                                                                                                                      "pangolin_lineage": {
                                                                                                                                                                                                        "value": "C.2"
                                                                                                                                                                                                      },
                                                                                                                                                                                                      "recency": {
                                                                                                                                                                                                        "value": "One month ago"
                                                                                                                                                                                                      },
                                                                                                                                                                                                      "region": {
                                                                                                                                                                                                        "value": "South America"
                                                                                                                                                                                                      },
                                                                                                                                                                                                      "region_exposure": {
                                                                                                                                                                                                        "value": "South America"
                                                                                                                                                                                                      },
                                                                                                                                                                                                      "subclade_membership": {
                                                                                                                                                                                                        "value": "20D"
                                                                                                                                                                                                      },
                                                                                                                                                                                                      "submitting_lab": {
                                                                                                                                                                                                        "value": "National Institute for Public Health and the Environment (RIVM)"
                                                                                                                                                                                                      },
                                                                                                                                                                                                      "url": "https://www.gisaid.org"
                                                                                                                                                                                                    }
                                                                                                                                                                                                  },
                                                                                                                                                                                                  {
                                                                                                                                                                                                    "branch_attrs": {
                                                                                                                                                                                                      "mutations": {}
                                                                                                                                                                                                    },
                                                                                                                                                                                                    "name": "Aruba/AW-RIVM-11733/2021",
                                                                                                                                                                                                    "node_attrs": {
                                                                                                                                                                                                      "author": {
                                                                                                                                                                                                        "author": "Adam Meijer et al",
                                                                                                                                                                                                        "value": "Adam Meijer et al"
                                                                                                                                                                                                      },
                                                                                                                                                                                                      "clade_membership": {
                                                                                                                                                                                                        "value": "20D"
                                                                                                                                                                                                      },
                                                                                                                                                                                                      "country": {
                                                                                                                                                                                                        "value": "Aruba"
                                                                                                                                                                                                      },
                                                                                                                                                                                                      "div": 23,
                                                                                                                                                                                                      "division": {
                                                                                                                                                                                                        "value": "Aruba"
                                                                                                                                                                                                      },
                                                                                                                                                                                                      "division_exposure": {
                                                                                                                                                                                                        "value": "Aruba"
                                                                                                                                                                                                      },
                                                                                                                                                                                                      "gisaid_epi_isl": {
                                                                                                                                                                                                        "value": "EPI_ISL_1014608"
                                                                                                                                                                                                      },
                                                                                                                                                                                                      "host": {
                                                                                                                                                                                                        "value": "Human"
                                                                                                                                                                                                      },
                                                                                                                                                                                                      "custom_location": {
                                                                                                                                                                                                        "confidence": {
                                                                                                                                                                                                          "South America": 1.0
                                                                                                                                                                                                        },
                                                                                                                                                                                                        "entropy": -1.000088900581841e-12,
                                                                                                                                                                                                        "value": "South America"
                                                                                                                                                                                                      },
                                                                                                                                                                                                      "num_date": {
                                                                                                                                                                                                        "confidence": [
                                                                                                                                                                                                          2021.0863013698631,
                                                                                                                                                                                                          2021.0863013698631
                                                                                                                                                                                                        ],
                                                                                                                                                                                                        "value": 2021.0863013698631
                                                                                                                                                                                                      },
                                                                                                                                                                                                      "originating_lab": {
                                                                                                                                                                                                        "value": "Dutch COVID-19 response team"
                                                                                                                                                                                                      },
                                                                                                                                                                                                      "pangolin_lineage": {
                                                                                                                                                                                                        "value": "C.2"
                                                                                                                                                                                                      },
                                                                                                                                                                                                      "recency": {
                                                                                                                                                                                                        "value": "One month ago"
                                                                                                                                                                                                      },
                                                                                                                                                                                                      "region": {
                                                                                                                                                                                                        "value": "South America"
                                                                                                                                                                                                      },
                                                                                                                                                                                                      "region_exposure": {
                                                                                                                                                                                                        "value": "South America"
                                                                                                                                                                                                      },
                                                                                                                                                                                                      "subclade_membership": {
                                                                                                                                                                                                        "value": "20D"
                                                                                                                                                                                                      },
                                                                                                                                                                                                      "submitting_lab": {
                                                                                                                                                                                                        "value": "National Institute for Public Health and the Environment (RIVM)"
                                                                                                                                                                                                      },
                                                                                                                                                                                                      "url": "https://www.gisaid.org"
                                                                                                                                                                                                    }
                                                                                                                                                                                                  }
                                                                                                                                                                                                ],
                                                                                                                                                                                                "name": "NODE_0003523",
                                                                                                                                                                                                "node_attrs": {
                                                                                                                                                                                                  "clade_membership": {
                                                                                                                                                                                                    "value": "20D"
                                                                                                                                                                                                  },
                                                                                                                                                                                                  "div": 23,
                                                                                                                                                                                                  "custom_location": {
                                                                                                                                                                                                    "confidence": {
                                                                                                                                                                                                      "Europe": 0.001216692187889434,
                                                                                                                                                                                                      "South America": 0.9981906745772892
                                                                                                                                                                                                    },
                                                                                                                                                                                                    "entropy": 0.015167848768624512,
                                                                                                                                                                                                    "value": "South America"
                                                                                                                                                                                                  },
                                                                                                                                                                                                  "num_date": {
                                                                                                                                                                                                    "confidence": [
                                                                                                                                                                                                      2021.043057740697,
                                                                                                                                                                                                      2021.0863013698631
                                                                                                                                                                                                    ],
                                                                                                                                                                                                    "value": 2021.082930254871
                                                                                                                                                                                                  },
                                                                                                                                                                                                  "subclade_membership": {
                                                                                                                                                                                                    "value": "20D"
                                                                                                                                                                                                  }
                                                                                                                                                                                                }
                                                                                                                                                                                              },
                                                                                                                                                                                              {
                                                                                                                                                                                                "branch_attrs": {
                                                                                                                                                                                                  "mutations": {}
                                                                                                                                                                                                },
                                                                                                                                                                                                "children": [
                                                                                                                                                                                                  {
                                                                                                                                                                                                    "branch_attrs": {
                                                                                                                                                                                                      "mutations": {
                                                                                                                                                                                                        "nuc": [
                                                                                                                                                                                                          "G227A"
                                                                                                                                                                                                        ]
                                                                                                                                                                                                      }
                                                                                                                                                                                                    },
                                                                                                                                                                                                    "children": [
                                                                                                                                                                                                      {
                                                                                                                                                                                                        "branch_attrs": {
                                                                                                                                                                                                          "labels": {
                                                                                                                                                                                                            "aa": "S: T501N"
                                                                                                                                                                                                          },
                                                                                                                                                                                                          "mutations": {
                                                                                                                                                                                                            "S": [
                                                                                                                                                                                                              "T501N"
                                                                                                                                                                                                            ],
                                                                                                                                                                                                            "nuc": [
                                                                                                                                                                                                              "C23064A"
                                                                                                                                                                                                            ]
                                                                                                                                                                                                          }
                                                                                                                                                                                                        },
                                                                                                                                                                                                        "name": "Aruba/AW-RIVM-13684/2021",
                                                                                                                                                                                                        "node_attrs": {
                                                                                                                                                                                                          "author": {
                                                                                                                                                                                                            "author": "Adam Meijer et al",
                                                                                                                                                                                                            "value": "Adam Meijer et al"
                                                                                                                                                                                                          },
                                                                                                                                                                                                          "clade_membership": {
                                                                                                                                                                                                            "value": "20D"
                                                                                                                                                                                                          },
                                                                                                                                                                                                          "country": {
                                                                                                                                                                                                            "value": "Aruba"
                                                                                                                                                                                                          },
                                                                                                                                                                                                          "div": 24,
                                                                                                                                                                                                          "division": {
                                                                                                                                                                                                            "value": "Aruba"
                                                                                                                                                                                                          },
                                                                                                                                                                                                          "division_exposure": {
                                                                                                                                                                                                            "value": "Aruba"
                                                                                                                                                                                                          },
                                                                                                                                                                                                          "gisaid_epi_isl": {
                                                                                                                                                                                                            "value": "EPI_ISL_1090203"
                                                                                                                                                                                                          },
                                                                                                                                                                                                          "host": {
                                                                                                                                                                                                            "value": "Human"
                                                                                                                                                                                                          },
                                                                                                                                                                                                          "custom_location": {
                                                                                                                                                                                                            "confidence": {
                                                                                                                                                                                                              "South America": 1.0
                                                                                                                                                                                                            },
                                                                                                                                                                                                            "entropy": -1.000088900581841e-12,
                                                                                                                                                                                                            "value": "South America"
                                                                                                                                                                                                          },
                                                                                                                                                                                                          "num_date": {
                                                                                                                                                                                                            "confidence": [
                                                                                                                                                                                                              2021.1164383561643,
                                                                                                                                                                                                              2021.1164383561643
                                                                                                                                                                                                            ],
                                                                                                                                                                                                            "value": 2021.1164383561643
                                                                                                                                                                                                          },
                                                                                                                                                                                                          "originating_lab": {
                                                                                                                                                                                                            "value": "Dutch COVID-19 response team"
                                                                                                                                                                                                          },
                                                                                                                                                                                                          "pangolin_lineage": {
                                                                                                                                                                                                            "value": "C.2"
                                                                                                                                                                                                          },
                                                                                                                                                                                                          "recency": {
                                                                                                                                                                                                            "value": "3-7 days ago"
                                                                                                                                                                                                          },
                                                                                                                                                                                                          "region": {
                                                                                                                                                                                                            "value": "South America"
                                                                                                                                                                                                          },
                                                                                                                                                                                                          "region_exposure": {
                                                                                                                                                                                                            "value": "South America"
                                                                                                                                                                                                          },
                                                                                                                                                                                                          "subclade_membership": {
                                                                                                                                                                                                            "value": "20D"
                                                                                                                                                                                                          },
                                                                                                                                                                                                          "submitting_lab": {
                                                                                                                                                                                                            "value": "National Institute for Public Health and the Environment (RIVM)"
                                                                                                                                                                                                          },
                                                                                                                                                                                                          "url": "https://www.gisaid.org"
                                                                                                                                                                                                        }
                                                                                                                                                                                                      },
                                                                                                                                                                                                      {
                                                                                                                                                                                                        "branch_attrs": {
                                                                                                                                                                                                          "mutations": {}
                                                                                                                                                                                                        },
                                                                                                                                                                                                        "name": "Aruba/AW-RIVM-13730/2021",
                                                                                                                                                                                                        "node_attrs": {
                                                                                                                                                                                                          "author": {
                                                                                                                                                                                                            "author": "Adam Meijer et al",
                                                                                                                                                                                                            "value": "Adam Meijer et al"
                                                                                                                                                                                                          },
                                                                                                                                                                                                          "clade_membership": {
                                                                                                                                                                                                            "value": "20D"
                                                                                                                                                                                                          },
                                                                                                                                                                                                          "country": {
                                                                                                                                                                                                            "value": "Aruba"
                                                                                                                                                                                                          },
                                                                                                                                                                                                          "div": 23,
                                                                                                                                                                                                          "division": {
                                                                                                                                                                                                            "value": "Aruba"
                                                                                                                                                                                                          },
                                                                                                                                                                                                          "division_exposure": {
                                                                                                                                                                                                            "value": "Aruba"
                                                                                                                                                                                                          },
                                                                                                                                                                                                          "gisaid_epi_isl": {
                                                                                                                                                                                                            "value": "EPI_ISL_1090210"
                                                                                                                                                                                                          },
                                                                                                                                                                                                          "host": {
                                                                                                                                                                                                            "value": "Human"
                                                                                                                                                                                                          },
                                                                                                                                                                                                          "custom_location": {
                                                                                                                                                                                                            "confidence": {
                                                                                                                                                                                                              "South America": 1.0
                                                                                                                                                                                                            },
                                                                                                                                                                                                            "entropy": -1.000088900581841e-12,
                                                                                                                                                                                                            "value": "South America"
                                                                                                                                                                                                          },
                                                                                                                                                                                                          "num_date": {
                                                                                                                                                                                                            "confidence": [
                                                                                                                                                                                                              2021.1164383561643,
                                                                                                                                                                                                              2021.1164383561643
                                                                                                                                                                                                            ],
                                                                                                                                                                                                            "value": 2021.1164383561643
                                                                                                                                                                                                          },
                                                                                                                                                                                                          "originating_lab": {
                                                                                                                                                                                                            "value": "Dutch COVID-19 response team"
                                                                                                                                                                                                          },
                                                                                                                                                                                                          "pangolin_lineage": {
                                                                                                                                                                                                            "value": "C.2"
                                                                                                                                                                                                          },
                                                                                                                                                                                                          "recency": {
                                                                                                                                                                                                            "value": "3-7 days ago"
                                                                                                                                                                                                          },
                                                                                                                                                                                                          "region": {
                                                                                                                                                                                                            "value": "South America"
                                                                                                                                                                                                          },
                                                                                                                                                                                                          "region_exposure": {
                                                                                                                                                                                                            "value": "South America"
                                                                                                                                                                                                          },
                                                                                                                                                                                                          "subclade_membership": {
                                                                                                                                                                                                            "value": "20D"
                                                                                                                                                                                                          },
                                                                                                                                                                                                          "submitting_lab": {
                                                                                                                                                                                                            "value": "National Institute for Public Health and the Environment (RIVM)"
                                                                                                                                                                                                          },
                                                                                                                                                                                                          "url": "https://www.gisaid.org"
                                                                                                                                                                                                        }
                                                                                                                                                                                                      }
                                                                                                                                                                                                    ],
                                                                                                                                                                                                    "name": "NODE_0003537",
                                                                                                                                                                                                    "node_attrs": {
                                                                                                                                                                                                      "clade_membership": {
                                                                                                                                                                                                        "value": "20D"
                                                                                                                                                                                                      },
                                                                                                                                                                                                      "div": 23,
                                                                                                                                                                                                      "custom_location": {
                                                                                                                                                                                                        "confidence": {
                                                                                                                                                                                                          "Europe": 0.0012167006113137067,
                                                                                                                                                                                                          "South America": 0.9981906641720861
                                                                                                                                                                                                        },
                                                                                                                                                                                                        "entropy": 0.015167922426797084,
                                                                                                                                                                                                        "value": "South America"
                                                                                                                                                                                                      },
                                                                                                                                                                                                      "num_date": {
                                                                                                                                                                                                        "confidence": [
                                                                                                                                                                                                          2021.0335802588395,
                                                                                                                                                                                                          2021.1017972578964
                                                                                                                                                                                                        ],
                                                                                                                                                                                                        "value": 2021.0860842573322
                                                                                                                                                                                                      },
                                                                                                                                                                                                      "subclade_membership": {
                                                                                                                                                                                                        "value": "20D"
                                                                                                                                                                                                      }
                                                                                                                                                                                                    }
                                                                                                                                                                                                  },
                                                                                                                                                                                                  {
                                                                                                                                                                                                    "branch_attrs": {
                                                                                                                                                                                                      "mutations": {}
                                                                                                                                                                                                    },
                                                                                                                                                                                                    "children": [
                                                                                                                                                                                                      {
                                                                                                                                                                                                        "branch_attrs": {
                                                                                                                                                                                                          "labels": {
                                                                                                                                                                                                            "aa": "ORF1b: E2253K"
                                                                                                                                                                                                          },
                                                                                                                                                                                                          "mutations": {
                                                                                                                                                                                                            "ORF1b": [
                                                                                                                                                                                                              "E2253K"
                                                                                                                                                                                                            ],
                                                                                                                                                                                                            "nuc": [
                                                                                                                                                                                                              "G20224A"
                                                                                                                                                                                                            ]
                                                                                                                                                                                                          }
                                                                                                                                                                                                        },
                                                                                                                                                                                                        "name": "Aruba/AW-RIVM-12813/2021",
                                                                                                                                                                                                        "node_attrs": {
                                                                                                                                                                                                          "author": {
                                                                                                                                                                                                            "author": "Adam Meijer et al",
                                                                                                                                                                                                            "value": "Adam Meijer et al"
                                                                                                                                                                                                          },
                                                                                                                                                                                                          "clade_membership": {
                                                                                                                                                                                                            "value": "20D"
                                                                                                                                                                                                          },
                                                                                                                                                                                                          "country": {
                                                                                                                                                                                                            "value": "Aruba"
                                                                                                                                                                                                          },
                                                                                                                                                                                                          "div": 23,
                                                                                                                                                                                                          "division": {
                                                                                                                                                                                                            "value": "Aruba"
                                                                                                                                                                                                          },
                                                                                                                                                                                                          "division_exposure": {
                                                                                                                                                                                                            "value": "Aruba"
                                                                                                                                                                                                          },
                                                                                                                                                                                                          "gisaid_epi_isl": {
                                                                                                                                                                                                            "value": "EPI_ISL_1035786"
                                                                                                                                                                                                          },
                                                                                                                                                                                                          "host": {
                                                                                                                                                                                                            "value": "Human"
                                                                                                                                                                                                          },
                                                                                                                                                                                                          "custom_location": {
                                                                                                                                                                                                            "confidence": {
                                                                                                                                                                                                              "South America": 1.0
                                                                                                                                                                                                            },
                                                                                                                                                                                                            "entropy": -1.000088900581841e-12,
                                                                                                                                                                                                            "value": "South America"
                                                                                                                                                                                                          },
                                                                                                                                                                                                          "num_date": {
                                                                                                                                                                                                            "confidence": [
                                                                                                                                                                                                              2021.1054794520549,
                                                                                                                                                                                                              2021.1054794520549
                                                                                                                                                                                                            ],
                                                                                                                                                                                                            "value": 2021.1054794520549
                                                                                                                                                                                                          },
                                                                                                                                                                                                          "originating_lab": {
                                                                                                                                                                                                            "value": "Dutch COVID-19 response team"
                                                                                                                                                                                                          },
                                                                                                                                                                                                          "pangolin_lineage": {
                                                                                                                                                                                                            "value": "C.2"
                                                                                                                                                                                                          },
                                                                                                                                                                                                          "recency": {
                                                                                                                                                                                                            "value": "One week ago"
                                                                                                                                                                                                          },
                                                                                                                                                                                                          "region": {
                                                                                                                                                                                                            "value": "South America"
                                                                                                                                                                                                          },
                                                                                                                                                                                                          "region_exposure": {
                                                                                                                                                                                                            "value": "South America"
                                                                                                                                                                                                          },
                                                                                                                                                                                                          "subclade_membership": {
                                                                                                                                                                                                            "value": "20D"
                                                                                                                                                                                                          },
                                                                                                                                                                                                          "submitting_lab": {
                                                                                                                                                                                                            "value": "National Institute for Public Health and the Environment (RIVM)"
                                                                                                                                                                                                          },
                                                                                                                                                                                                          "url": "https://www.gisaid.org"
                                                                                                                                                                                                        }
                                                                                                                                                                                                      },
                                                                                                                                                                                                      {
                                                                                                                                                                                                        "branch_attrs": {
                                                                                                                                                                                                          "mutations": {}
                                                                                                                                                                                                        },
                                                                                                                                                                                                        "children": [
                                                                                                                                                                                                          {
                                                                                                                                                                                                            "branch_attrs": {
                                                                                                                                                                                                              "mutations": {
                                                                                                                                                                                                                "nuc": [
                                                                                                                                                                                                                  "C3817T"
                                                                                                                                                                                                                ]
                                                                                                                                                                                                              }
                                                                                                                                                                                                            },
                                                                                                                                                                                                            "name": "Curacao/CW-RIVM-13328/2021",
                                                                                                                                                                                                            "node_attrs": {

                                                                                                                                                                                                              "author": {
                                                                                                                                                                                                                "author": "Adam Meijer et al",
                                                                                                                                                                                                                "value": "Adam Meijer et al"
                                                                                                                                                                                                              },
                                                                                                                                                                                                              "clade_membership": {
                                                                                                                                                                                                                "value": "20D"
                                                                                                                                                                                                              },
                                                                                                                                                                                                              "country": {
                                                                                                                                                                                                                "value": "Curacao"
                                                                                                                                                                                                              },
                                                                                                                                                                                                              "div": 23,
                                                                                                                                                                                                              "division": {
                                                                                                                                                                                                                "value": "Curacao"
                                                                                                                                                                                                              },
                                                                                                                                                                                                              "division_exposure": {
                                                                                                                                                                                                                "value": "Curacao"
                                                                                                                                                                                                              },
                                                                                                                                                                                                              "gisaid_epi_isl": {
                                                                                                                                                                                                                "value": "EPI_ISL_1089962"
                                                                                                                                                                                                              },
                                                                                                                                                                                                              "host": {
                                                                                                                                                                                                                "value": "Human"
                                                                                                                                                                                                              },
                                                                                                                                                                                                              "custom_location": {
                                                                                                                                                                                                                "confidence": {
                                                                                                                                                                                                                  "South America": 1.0
                                                                                                                                                                                                                },
                                                                                                                                                                                                                "entropy": -1.000088900581841e-12,
                                                                                                                                                                                                                "value": "South America"
                                                                                                                                                                                                              },
                                                                                                                                                                                                              "num_date": {
                                                                                                                                                                                                                "confidence": [
                                                                                                                                                                                                                  2021.1054794520549,
                                                                                                                                                                                                                  2021.1054794520549
                                                                                                                                                                                                                ],
                                                                                                                                                                                                                "value": 2021.1054794520549
                                                                                                                                                                                                              },
                                                                                                                                                                                                              "originating_lab": {
                                                                                                                                                                                                                "value": "Dutch COVID-19 response team"
                                                                                                                                                                                                              },
                                                                                                                                                                                                              "pangolin_lineage": {
                                                                                                                                                                                                                "value": "C.2"
                                                                                                                                                                                                              },
                                                                                                                                                                                                              "recency": {
                                                                                                                                                                                                                "value": "3-7 days ago"
                                                                                                                                                                                                              },
                                                                                                                                                                                                              "region": {
                                                                                                                                                                                                                "value": "South America"
                                                                                                                                                                                                              },
                                                                                                                                                                                                              "region_exposure": {
                                                                                                                                                                                                                "value": "South America"
                                                                                                                                                                                                              },
                                                                                                                                                                                                              "subclade_membership": {
                                                                                                                                                                                                                "value": "20D"
                                                                                                                                                                                                              },
                                                                                                                                                                                                              "submitting_lab": {
                                                                                                                                                                                                                "value": "National Institute for Public Health and the Environment (RIVM)"
                                                                                                                                                                                                              },
                                                                                                                                                                                                              "url": "https://www.gisaid.org"
                                                                                                                                                                                                            }
                                                                                                                                                                                                          },
                                                                                                                                                                                                          {
                                                                                                                                                                                                            "branch_attrs": {
                                                                                                                                                                                                              "mutations": {}
                                                                                                                                                                                                            },
                                                                                                                                                                                                            "children": [
                                                                                                                                                                                                              {
                                                                                                                                                                                                                "branch_attrs": {
                                                                                                                                                                                                                  "mutations": {}
                                                                                                                                                                                                                },
                                                                                                                                                                                                                "children": [
                                                                                                                                                                                                                  {
                                                                                                                                                                                                                    "branch_attrs": {
                                                                                                                                                                                                                      "mutations": {}
                                                                                                                                                                                                                    },
                                                                                                                                                                                                                    "name": "Aruba/AW-RIVM-13779/2021",
                                                                                                                                                                                                                    "node_attrs": {
                                                                                                                                                                                                                      "author": {
                                                                                                                                                                                                                        "author": "Adam Meijer et al",
                                                                                                                                                                                                                        "value": "Adam Meijer et al"
                                                                                                                                                                                                                      },
                                                                                                                                                                                                                      "clade_membership": {
                                                                                                                                                                                                                        "value": "20D"
                                                                                                                                                                                                                      },
                                                                                                                                                                                                                      "country": {
                                                                                                                                                                                                                        "value": "Aruba"
                                                                                                                                                                                                                      },
                                                                                                                                                                                                                      "div": 22,
                                                                                                                                                                                                                      "division": {
                                                                                                                                                                                                                        "value": "Aruba"
                                                                                                                                                                                                                      },
                                                                                                                                                                                                                      "division_exposure": {
                                                                                                                                                                                                                        "value": "Aruba"
                                                                                                                                                                                                                      },
                                                                                                                                                                                                                      "gisaid_epi_isl": {
                                                                                                                                                                                                                        "value": "EPI_ISL_1090217"
                                                                                                                                                                                                                      },
                                                                                                                                                                                                                      "host": {
                                                                                                                                                                                                                        "value": "Human"
                                                                                                                                                                                                                      },
                                                                                                                                                                                                                      "custom_location": {
                                                                                                                                                                                                                        "confidence": {
                                                                                                                                                                                                                          "South America": 1.0
                                                                                                                                                                                                                        },
                                                                                                                                                                                                                        "entropy": -1.000088900581841e-12,
                                                                                                                                                                                                                        "value": "South America"
                                                                                                                                                                                                                      },
                                                                                                                                                                                                                      "num_date": {
                                                                                                                                                                                                                        "confidence": [
                                                                                                                                                                                                                          2021.1164383561643,
                                                                                                                                                                                                                          2021.1164383561643
                                                                                                                                                                                                                        ],
                                                                                                                                                                                                                        "value": 2021.1164383561643
                                                                                                                                                                                                                      },
                                                                                                                                                                                                                      "originating_lab": {
                                                                                                                                                                                                                        "value": "Dutch COVID-19 response team"
                                                                                                                                                                                                                      },
                                                                                                                                                                                                                      "pangolin_lineage": {
                                                                                                                                                                                                                        "value": "C.2"
                                                                                                                                                                                                                      },
                                                                                                                                                                                                                      "recency": {
                                                                                                                                                                                                                        "value": "3-7 days ago"
                                                                                                                                                                                                                      },
                                                                                                                                                                                                                      "region": {
                                                                                                                                                                                                                        "value": "South America"
                                                                                                                                                                                                                      },
                                                                                                                                                                                                                      "region_exposure": {
                                                                                                                                                                                                                        "value": "South America"
                                                                                                                                                                                                                      },
                                                                                                                                                                                                                      "subclade_membership": {
                                                                                                                                                                                                                        "value": "20D"
                                                                                                                                                                                                                      },
                                                                                                                                                                                                                      "submitting_lab": {
                                                                                                                                                                                                                        "value": "National Institute for Public Health and the Environment (RIVM)"
                                                                                                                                                                                                                      },
                                                                                                                                                                                                                      "url": "https://www.gisaid.org"
                                                                                                                                                                                                                    }
                                                                                                                                                                                                                  },
                                                                                                                                                                                                                  {
                                                                                                                                                                                                                    "branch_attrs": {
                                                                                                                                                                                                                      "mutations": {}
                                                                                                                                                                                                                    },
                                                                                                                                                                                                                    "children": [
                                                                                                                                                                                                                      {
                                                                                                                                                                                                                        "branch_attrs": {
                                                                                                                                                                                                                          "mutations": {}
                                                                                                                                                                                                                        },
                                                                                                                                                                                                                        "name": "Aruba/AW-RIVM-12801/2021",
                                                                                                                                                                                                                        "node_attrs": {
                                                                                                                                                                                                                          "author": {
                                                                                                                                                                                                                            "author": "Adam Meijer et al",
                                                                                                                                                                                                                            "value": "Adam Meijer et al"
                                                                                                                                                                                                                          },
                                                                                                                                                                                                                          "clade_membership": {
                                                                                                                                                                                                                            "value": "20D"
                                                                                                                                                                                                                          },
                                                                                                                                                                                                                          "country": {
                                                                                                                                                                                                                            "value": "Aruba"
                                                                                                                                                                                                                          },
                                                                                                                                                                                                                          "div": 22,
                                                                                                                                                                                                                          "division": {
                                                                                                                                                                                                                            "value": "Aruba"
                                                                                                                                                                                                                          },
                                                                                                                                                                                                                          "division_exposure": {
                                                                                                                                                                                                                            "value": "Aruba"
                                                                                                                                                                                                                          },
                                                                                                                                                                                                                          "gisaid_epi_isl": {
                                                                                                                                                                                                                            "value": "EPI_ISL_1035795"
                                                                                                                                                                                                                          },
                                                                                                                                                                                                                          "host": {
                                                                                                                                                                                                                            "value": "Human"
                                                                                                                                                                                                                          },
                                                                                                                                                                                                                          "custom_location": {
                                                                                                                                                                                                                            "confidence": {
                                                                                                                                                                                                                              "South America": 1.0
                                                                                                                                                                                                                            },
                                                                                                                                                                                                                            "entropy": -1.000088900581841e-12,
                                                                                                                                                                                                                            "value": "South America"
                                                                                                                                                                                                                          },
                                                                                                                                                                                                                          "num_date": {
                                                                                                                                                                                                                            "confidence": [
                                                                                                                                                                                                                              2021.1054794520549,
                                                                                                                                                                                                                              2021.1054794520549
                                                                                                                                                                                                                            ],
                                                                                                                                                                                                                            "value": 2021.1054794520549
                                                                                                                                                                                                                          },
                                                                                                                                                                                                                          "originating_lab": {
                                                                                                                                                                                                                            "value": "Dutch COVID-19 response team"
                                                                                                                                                                                                                          },
                                                                                                                                                                                                                          "pangolin_lineage": {
                                                                                                                                                                                                                            "value": "C.2"
                                                                                                                                                                                                                          },
                                                                                                                                                                                                                          "recency": {
                                                                                                                                                                                                                            "value": "One week ago"
                                                                                                                                                                                                                          },
                                                                                                                                                                                                                          "region": {
                                                                                                                                                                                                                            "value": "South America"
                                                                                                                                                                                                                          },
                                                                                                                                                                                                                          "region_exposure": {
                                                                                                                                                                                                                            "value": "South America"
                                                                                                                                                                                                                          },
                                                                                                                                                                                                                          "subclade_membership": {
                                                                                                                                                                                                                            "value": "20D"
                                                                                                                                                                                                                          },
                                                                                                                                                                                                                          "submitting_lab": {
                                                                                                                                                                                                                            "value": "National Institute for Public Health and the Environment (RIVM)"
                                                                                                                                                                                                                          },
                                                                                                                                                                                                                          "url": "https://www.gisaid.org"
                                                                                                                                                                                                                        }
                                                                                                                                                                                                                      },
                                                                                                                                                                                                                      {
                                                                                                                                                                                                                        "branch_attrs": {
                                                                                                                                                                                                                          "mutations": {}
                                                                                                                                                                                                                        },
                                                                                                                                                                                                                        "children": [
                                                                                                                                                                                                                          {
                                                                                                                                                                                                                            "branch_attrs": {
                                                                                                                                                                                                                              "mutations": {}
                                                                                                                                                                                                                            },
                                                                                                                                                                                                                            "name": "Aruba/AW-RIVM-11737/2021",
                                                                                                                                                                                                                            "node_attrs": {
                                                                                                                                                                                                                              "author": {
                                                                                                                                                                                                                                "author": "Adam Meijer et al",
                                                                                                                                                                                                                                "value": "Adam Meijer et al"
                                                                                                                                                                                                                              },
                                                                                                                                                                                                                              "clade_membership": {
                                                                                                                                                                                                                                "value": "20D"
                                                                                                                                                                                                                              },
                                                                                                                                                                                                                              "country": {
                                                                                                                                                                                                                                "value": "Aruba"
                                                                                                                                                                                                                              },
                                                                                                                                                                                                                              "div": 22,
                                                                                                                                                                                                                              "division": {
                                                                                                                                                                                                                                "value": "Aruba"
                                                                                                                                                                                                                              },
                                                                                                                                                                                                                              "division_exposure": {
                                                                                                                                                                                                                                "value": "Aruba"
                                                                                                                                                                                                                              },
                                                                                                                                                                                                                              "gisaid_epi_isl": {
                                                                                                                                                                                                                                "value": "EPI_ISL_1014604"
                                                                                                                                                                                                                              },
                                                                                                                                                                                                                              "host": {
                                                                                                                                                                                                                                "value": "Human"
                                                                                                                                                                                                                              },
                                                                                                                                                                                                                              "custom_location": {
                                                                                                                                                                                                                                "confidence": {
                                                                                                                                                                                                                                  "South America": 1.0
                                                                                                                                                                                                                                },
                                                                                                                                                                                                                                "entropy": -1.000088900581841e-12,
                                                                                                                                                                                                                                "value": "South America"
                                                                                                                                                                                                                              },
                                                                                                                                                                                                                              "num_date": {
                                                                                                                                                                                                                                "confidence": [
                                                                                                                                                                                                                                  2021.0863013698631,
                                                                                                                                                                                                                                  2021.0863013698631
                                                                                                                                                                                                                                ],
                                                                                                                                                                                                                                "value": 2021.0863013698631
                                                                                                                                                                                                                              },
                                                                                                                                                                                                                              "originating_lab": {
                                                                                                                                                                                                                                "value": "Dutch COVID-19 response team"
                                                                                                                                                                                                                              },
                                                                                                                                                                                                                              "pangolin_lineage": {
                                                                                                                                                                                                                                "value": "C.2"
                                                                                                                                                                                                                              },
                                                                                                                                                                                                                              "recency": {
                                                                                                                                                                                                                                "value": "One month ago"
                                                                                                                                                                                                                              },
                                                                                                                                                                                                                              "region": {
                                                                                                                                                                                                                                "value": "South America"
                                                                                                                                                                                                                              },
                                                                                                                                                                                                                              "region_exposure": {
                                                                                                                                                                                                                                "value": "South America"
                                                                                                                                                                                                                              },
                                                                                                                                                                                                                              "subclade_membership": {
                                                                                                                                                                                                                                "value": "20D"
                                                                                                                                                                                                                              },
                                                                                                                                                                                                                              "submitting_lab": {
                                                                                                                                                                                                                                "value": "National Institute for Public Health and the Environment (RIVM)"
                                                                                                                                                                                                                              },
                                                                                                                                                                                                                              "url": "https://www.gisaid.org"
                                                                                                                                                                                                                            }
                                                                                                                                                                                                                          },
                                                                                                                                                                                                                          {
                                                                                                                                                                                                                            "branch_attrs": {
                                                                                                                                                                                                                              "mutations": {}
                                                                                                                                                                                                                            },
                                                                                                                                                                                                                            "children": [
                                                                                                                                                                                                                              {
                                                                                                                                                                                                                                "branch_attrs": {
                                                                                                                                                                                                                                  "mutations": {}
                                                                                                                                                                                                                                },
                                                                                                                                                                                                                                "name": "Aruba/AW-RIVM-11734/2021",
                                                                                                                                                                                                                                "node_attrs": {
                                                                                                                                                                                                                                  "author": {
                                                                                                                                                                                                                                    "author": "Adam Meijer et al",
                                                                                                                                                                                                                                    "value": "Adam Meijer et al"
                                                                                                                                                                                                                                  },
                                                                                                                                                                                                                                  "clade_membership": {
                                                                                                                                                                                                                                    "value": "20D"
                                                                                                                                                                                                                                  },
                                                                                                                                                                                                                                  "country": {
                                                                                                                                                                                                                                    "value": "Aruba"
                                                                                                                                                                                                                                  },
                                                                                                                                                                                                                                  "div": 22,
                                                                                                                                                                                                                                  "division": {
                                                                                                                                                                                                                                    "value": "Aruba"
                                                                                                                                                                                                                                  },
                                                                                                                                                                                                                                  "division_exposure": {
                                                                                                                                                                                                                                    "value": "Aruba"
                                                                                                                                                                                                                                  },
                                                                                                                                                                                                                                  "gisaid_epi_isl": {
                                                                                                                                                                                                                                    "value": "EPI_ISL_1014607"
                                                                                                                                                                                                                                  },
                                                                                                                                                                                                                                  "host": {
                                                                                                                                                                                                                                    "value": "Human"
                                                                                                                                                                                                                                  },
                                                                                                                                                                                                                                  "custom_location": {
                                                                                                                                                                                                                                    "confidence": {
                                                                                                                                                                                                                                      "South America": 1.0
                                                                                                                                                                                                                                    },
                                                                                                                                                                                                                                    "entropy": -1.000088900581841e-12,
                                                                                                                                                                                                                                    "value": "South America"
                                                                                                                                                                                                                                  },
                                                                                                                                                                                                                                  "num_date": {
                                                                                                                                                                                                                                    "confidence": [
                                                                                                                                                                                                                                      2021.0863013698631,
                                                                                                                                                                                                                                      2021.0863013698631
                                                                                                                                                                                                                                    ],
                                                                                                                                                                                                                                    "value": 2021.0863013698631
                                                                                                                                                                                                                                  },
                                                                                                                                                                                                                                  "originating_lab": {
                                                                                                                                                                                                                                    "value": "Dutch COVID-19 response team"
                                                                                                                                                                                                                                  },
                                                                                                                                                                                                                                  "pangolin_lineage": {
                                                                                                                                                                                                                                    "value": "C.2"
                                                                                                                                                                                                                                  },
                                                                                                                                                                                                                                  "recency": {
                                                                                                                                                                                                                                    "value": "One month ago"
                                                                                                                                                                                                                                  },
                                                                                                                                                                                                                                  "region": {
                                                                                                                                                                                                                                    "value": "South America"
                                                                                                                                                                                                                                  },
                                                                                                                                                                                                                                  "region_exposure": {
                                                                                                                                                                                                                                    "value": "South America"
                                                                                                                                                                                                                                  },
                                                                                                                                                                                                                                  "subclade_membership": {
                                                                                                                                                                                                                                    "value": "20D"
                                                                                                                                                                                                                                  },
                                                                                                                                                                                                                                  "submitting_lab": {
                                                                                                                                                                                                                                    "value": "National Institute for Public Health and the Environment (RIVM)"
                                                                                                                                                                                                                                  },
                                                                                                                                                                                                                                  "url": "https://www.gisaid.org"
                                                                                                                                                                                                                                }
                                                                                                                                                                                                                              },
                                                                                                                                                                                                                              {
                                                                                                                                                                                                                                "branch_attrs": {
                                                                                                                                                                                                                                  "mutations": {}
                                                                                                                                                                                                                                },
                                                                                                                                                                                                                                "children": [
                                                                                                                                                                                                                                  {
                                                                                                                                                                                                                                    "branch_attrs": {
                                                                                                                                                                                                                                      "mutations": {}
                                                                                                                                                                                                                                    },
                                                                                                                                                                                                                                    "name": "Aruba/AW-RIVM-13674/2021",
                                                                                                                                                                                                                                    "node_attrs": {
                                                                                                                                                                                                                                      "author": {
                                                                                                                                                                                                                                        "author": "Adam Meijer et al",
                                                                                                                                                                                                                                        "value": "Adam Meijer et al"
                                                                                                                                                                                                                                      },
                                                                                                                                                                                                                                      "clade_membership": {
                                                                                                                                                                                                                                        "value": "20D"
                                                                                                                                                                                                                                      },
                                                                                                                                                                                                                                      "country": {
                                                                                                                                                                                                                                        "value": "Aruba"
                                                                                                                                                                                                                                      },
                                                                                                                                                                                                                                      "div": 22,
                                                                                                                                                                                                                                      "division": {
                                                                                                                                                                                                                                        "value": "Aruba"
                                                                                                                                                                                                                                      },
                                                                                                                                                                                                                                      "division_exposure": {
                                                                                                                                                                                                                                        "value": "Aruba"
                                                                                                                                                                                                                                      },
                                                                                                                                                                                                                                      "gisaid_epi_isl": {
                                                                                                                                                                                                                                        "value": "EPI_ISL_1090201"
                                                                                                                                                                                                                                      },
                                                                                                                                                                                                                                      "host": {
                                                                                                                                                                                                                                        "value": "Human"
                                                                                                                                                                                                                                      },
                                                                                                                                                                                                                                      "custom_location": {
                                                                                                                                                                                                                                        "confidence": {
                                                                                                                                                                                                                                          "South America": 1.0
                                                                                                                                                                                                                                        },
                                                                                                                                                                                                                                        "entropy": -1.000088900581841e-12,
                                                                                                                                                                                                                                        "value": "South America"
                                                                                                                                                                                                                                      },
                                                                                                                                                                                                                                      "num_date": {
                                                                                                                                                                                                                                        "confidence": [
                                                                                                                                                                                                                                          2021.1164383561643,
                                                                                                                                                                                                                                          2021.1164383561643
                                                                                                                                                                                                                                        ],
                                                                                                                                                                                                                                        "value": 2021.1164383561643
                                                                                                                                                                                                                                      },
                                                                                                                                                                                                                                      "originating_lab": {
                                                                                                                                                                                                                                        "value": "Dutch COVID-19 response team"
                                                                                                                                                                                                                                      },
                                                                                                                                                                                                                                      "pangolin_lineage": {
                                                                                                                                                                                                                                        "value": "C.2"
                                                                                                                                                                                                                                      },
                                                                                                                                                                                                                                      "recency": {
                                                                                                                                                                                                                                        "value": "3-7 days ago"
                                                                                                                                                                                                                                      },
                                                                                                                                                                                                                                      "region": {
                                                                                                                                                                                                                                        "value": "South America"
                                                                                                                                                                                                                                      },
                                                                                                                                                                                                                                      "region_exposure": {
                                                                                                                                                                                                                                        "value": "South America"
                                                                                                                                                                                                                                      },
                                                                                                                                                                                                                                      "subclade_membership": {
                                                                                                                                                                                                                                        "value": "20D"
                                                                                                                                                                                                                                      },
                                                                                                                                                                                                                                      "submitting_lab": {
                                                                                                                                                                                                                                        "value": "National Institute for Public Health and the Environment (RIVM)"
                                                                                                                                                                                                                                      },
                                                                                                                                                                                                                                      "url": "https://www.gisaid.org"
                                                                                                                                                                                                                                    }
                                                                                                                                                                                                                                  },
                                                                                                                                                                                                                                  {
                                                                                                                                                                                                                                    "branch_attrs": {
                                                                                                                                                                                                                                      "labels": {
                                                                                                                                                                                                                                        "aa": "ORF1a: P2046S"
                                                                                                                                                                                                                                      },
                                                                                                                                                                                                                                      "mutations": {
                                                                                                                                                                                                                                        "ORF1a": [
                                                                                                                                                                                                                                          "P2046S"
                                                                                                                                                                                                                                        ],
                                                                                                                                                                                                                                        "nuc": [
                                                                                                                                                                                                                                          "C6401T"
                                                                                                                                                                                                                                        ]
                                                                                                                                                                                                                                      }
                                                                                                                                                                                                                                    },
                                                                                                                                                                                                                                    "name": "Aruba/AW-RIVM-13652/2021",
                                                                                                                                                                                                                                    "node_attrs": {
                                                                                                                                                                                                                                      "author": {
                                                                                                                                                                                                                                        "author": "Adam Meijer et al",
                                                                                                                                                                                                                                        "value": "Adam Meijer et al"
                                                                                                                                                                                                                                      },
                                                                                                                                                                                                                                      "clade_membership": {
                                                                                                                                                                                                                                        "value": "20D"
                                                                                                                                                                                                                                      },
                                                                                                                                                                                                                                      "country": {
                                                                                                                                                                                                                                        "value": "Aruba"
                                                                                                                                                                                                                                      },
                                                                                                                                                                                                                                      "div": 23,
                                                                                                                                                                                                                                      "division": {
                                                                                                                                                                                                                                        "value": "Aruba"
                                                                                                                                                                                                                                      },
                                                                                                                                                                                                                                      "division_exposure": {
                                                                                                                                                                                                                                        "value": "Aruba"
                                                                                                                                                                                                                                      },
                                                                                                                                                                                                                                      "gisaid_epi_isl": {
                                                                                                                                                                                                                                        "value": "EPI_ISL_1090197"
                                                                                                                                                                                                                                      },
                                                                                                                                                                                                                                      "host": {
                                                                                                                                                                                                                                        "value": "Human"
                                                                                                                                                                                                                                      },
                                                                                                                                                                                                                                      "custom_location": {
                                                                                                                                                                                                                                        "confidence": {
                                                                                                                                                                                                                                          "South America": 1.0
                                                                                                                                                                                                                                        },
                                                                                                                                                                                                                                        "entropy": -1.000088900581841e-12,
                                                                                                                                                                                                                                        "value": "South America"
                                                                                                                                                                                                                                      },
                                                                                                                                                                                                                                      "num_date": {
                                                                                                                                                                                                                                        "confidence": [
                                                                                                                                                                                                                                          2021.1164383561643,
                                                                                                                                                                                                                                          2021.1164383561643
                                                                                                                                                                                                                                        ],
                                                                                                                                                                                                                                        "value": 2021.1164383561643
                                                                                                                                                                                                                                      },
                                                                                                                                                                                                                                      "originating_lab": {
                                                                                                                                                                                                                                        "value": "Dutch COVID-19 response team"
                                                                                                                                                                                                                                      },
                                                                                                                                                                                                                                      "pangolin_lineage": {
                                                                                                                                                                                                                                        "value": "C.2"
                                                                                                                                                                                                                                      },
                                                                                                                                                                                                                                      "recency": {
                                                                                                                                                                                                                                        "value": "3-7 days ago"
                                                                                                                                                                                                                                      },
                                                                                                                                                                                                                                      "region": {
                                                                                                                                                                                                                                        "value": "South America"
                                                                                                                                                                                                                                      },
                                                                                                                                                                                                                                      "region_exposure": {
                                                                                                                                                                                                                                        "value": "South America"
                                                                                                                                                                                                                                      },
                                                                                                                                                                                                                                      "subclade_membership": {
                                                                                                                                                                                                                                        "value": "20D"
                                                                                                                                                                                                                                      },
                                                                                                                                                                                                                                      "submitting_lab": {
                                                                                                                                                                                                                                        "value": "National Institute for Public Health and the Environment (RIVM)"
                                                                                                                                                                                                                                      },
                                                                                                                                                                                                                                      "url": "https://www.gisaid.org"
                                                                                                                                                                                                                                    }
                                                                                                                                                                                                                                  }
                                                                                                                                                                                                                                ],
                                                                                                                                                                                                                                "name": "NODE_0002277",
                                                                                                                                                                                                                                "node_attrs": {
                                                                                                                                                                                                                                  "clade_membership": {
                                                                                                                                                                                                                                    "value": "20D"
                                                                                                                                                                                                                                  },
                                                                                                                                                                                                                                  "div": 22,
                                                                                                                                                                                                                                  "custom_location": {
                                                                                                                                                                                                                                    "confidence": {
                                                                                                                                                                                                                                      "Europe": 0.0012037794349969947,
                                                                                                                                                                                                                                      "South America": 0.9982074856492106
                                                                                                                                                                                                                                    },
                                                                                                                                                                                                                                    "entropy": 0.015047284461769419,
                                                                                                                                                                                                                                    "value": "South America"
                                                                                                                                                                                                                                  },
                                                                                                                                                                                                                                  "num_date": {
                                                                                                                                                                                                                                    "confidence": [
                                                                                                                                                                                                                                      2021.0674760954932,
                                                                                                                                                                                                                                      2021.1048302024335
                                                                                                                                                                                                                                    ],
                                                                                                                                                                                                                                    "value": 2021.0859590288262
                                                                                                                                                                                                                                  },
                                                                                                                                                                                                                                  "subclade_membership": {
                                                                                                                                                                                                                                    "value": "20D"
                                                                                                                                                                                                                                  }
                                                                                                                                                                                                                                }
                                                                                                                                                                                                                              }
                                                                                                                                                                                                                            ],
                                                                                                                                                                                                                            "name": "NODE_0002275",
                                                                                                                                                                                                                            "node_attrs": {
                                                                                                                                                                                                                              "clade_membership": {
                                                                                                                                                                                                                                "value": "20D"
                                                                                                                                                                                                                              },
                                                                                                                                                                                                                              "div": 22,
                                                                                                                                                                                                                              "custom_location": {
                                                                                                                                                                                                                                "confidence": {
                                                                                                                                                                                                                                  "Europe": 0.001318309654491422,
                                                                                                                                                                                                                                  "South America": 0.998050390687403
                                                                                                                                                                                                                                },
                                                                                                                                                                                                                                "entropy": 0.016181308346305132,
                                                                                                                                                                                                                                "value": "South America"
                                                                                                                                                                                                                              },
                                                                                                                                                                                                                              "num_date": {
                                                                                                                                                                                                                                "confidence": [
                                                                                                                                                                                                                                  2021.0623602705243,
                                                                                                                                                                                                                                  2021.0863013698631
                                                                                                                                                                                                                                ],
                                                                                                                                                                                                                                "value": 2021.082930254871
                                                                                                                                                                                                                              },
                                                                                                                                                                                                                              "subclade_membership": {
                                                                                                                                                                                                                                "value": "20D"
                                                                                                                                                                                                                              }
                                                                                                                                                                                                                            }
                                                                                                                                                                                                                          }
                                                                                                                                                                                                                        ],
                                                                                                                                                                                                                        "name": "NODE_0002274",
                                                                                                                                                                                                                        "node_attrs": {
                                                                                                                                                                                                                          "clade_membership": {
                                                                                                                                                                                                                            "value": "20D"
                                                                                                                                                                                                                          },
                                                                                                                                                                                                                          "div": 22,
                                                                                                                                                                                                                          "custom_location": {
                                                                                                                                                                                                                            "confidence": {
                                                                                                                                                                                                                              "Europe": 0.0013291401429337193,
                                                                                                                                                                                                                              "South America": 0.9980362440033641
                                                                                                                                                                                                                            },
                                                                                                                                                                                                                            "entropy": 0.016281629797444293,
                                                                                                                                                                                                                            "value": "South America"
                                                                                                                                                                                                                          },
                                                                                                                                                                                                                          "num_date": {
                                                                                                                                                                                                                            "confidence": [
                                                                                                                                                                                                                              2021.0522241974847,
                                                                                                                                                                                                                              2021.084458826718
                                                                                                                                                                                                                            ],
                                                                                                                                                                                                                            "value": 2021.0738737350816
                                                                                                                                                                                                                          },
                                                                                                                                                                                                                          "subclade_membership": {
                                                                                                                                                                                                                            "value": "20D"
                                                                                                                                                                                                                          }
                                                                                                                                                                                                                        }
                                                                                                                                                                                                                      }
                                                                                                                                                                                                                    ],
                                                                                                                                                                                                                    "name": "NODE_0002273",
                                                                                                                                                                                                                    "node_attrs": {
                                                                                                                                                                                                                      "clade_membership": {
                                                                                                                                                                                                                        "value": "20D"
                                                                                                                                                                                                                      },
                                                                                                                                                                                                                      "div": 22,
                                                                                                                                                                                                                      "custom_location": {
                                                                                                                                                                                                                        "confidence": {
                                                                                                                                                                                                                          "Europe": 0.0013312372913733277,
                                                                                                                                                                                                                          "South America": 0.998033585184395
                                                                                                                                                                                                                        },
                                                                                                                                                                                                                        "entropy": 0.01630033908317344,
                                                                                                                                                                                                                        "value": "South America"
                                                                                                                                                                                                                      },
                                                                                                                                                                                                                      "num_date": {
                                                                                                                                                                                                                        "confidence": [
                                                                                                                                                                                                                          2021.0278446118798,
                                                                                                                                                                                                                          2021.0842310598127
                                                                                                                                                                                                                        ],
                                                                                                                                                                                                                        "value": 2021.0531093221557
                                                                                                                                                                                                                      },
                                                                                                                                                                                                                      "subclade_membership": {
                                                                                                                                                                                                                        "value": "20D"
                                                                                                                                                                                                                      }
                                                                                                                                                                                                                    }
                                                                                                                                                                                                                  }
                                                                                                                                                                                                                ],
                                                                                                                                                                                                                "name": "NODE_0002272",
                                                                                                                                                                                                                "node_attrs": {
                                                                                                                                                                                                                  "clade_membership": {
                                                                                                                                                                                                                    "value": "20D"
                                                                                                                                                                                                                  },
                                                                                                                                                                                                                  "div": 22,
                                                                                                                                                                                                                  "custom_location": {
                                                                                                                                                                                                                    "confidence": {
                                                                                                                                                                                                                      "Europe": 0.0013431808446060047,
                                                                                                                                                                                                                      "South America": 0.9980180422448243
                                                                                                                                                                                                                    },
                                                                                                                                                                                                                    "entropy": 0.01641032080401605,
                                                                                                                                                                                                                    "value": "South America"
                                                                                                                                                                                                                  },
                                                                                                                                                                                                                  "num_date": {
                                                                                                                                                                                                                    "confidence": [
                                                                                                                                                                                                                      2021.018522929227,
                                                                                                                                                                                                                      2021.0777741828508
                                                                                                                                                                                                                    ],
                                                                                                                                                                                                                    "value": 2021.0490160563195
                                                                                                                                                                                                                  },
                                                                                                                                                                                                                  "subclade_membership": {
                                                                                                                                                                                                                    "value": "20D"
                                                                                                                                                                                                                  }
                                                                                                                                                                                                                }
                                                                                                                                                                                                              },
                                                                                                                                                                                                              {
                                                                                                                                                                                                                "branch_attrs": {
                                                                                                                                                                                                                  "mutations": {}
                                                                                                                                                                                                                },
                                                                                                                                                                                                                "children": [
                                                                                                                                                                                                                  {
                                                                                                                                                                                                                    "branch_attrs": {
                                                                                                                                                                                                                      "mutations": {}
                                                                                                                                                                                                                    },
                                                                                                                                                                                                                    "name": "Aruba/AW-RIVM-13787/2021",
                                                                                                                                                                                                                    "node_attrs": {
                                                                                                                                                                                                                      "author": {
                                                                                                                                                                                                                        "author": "Adam Meijer et al",
                                                                                                                                                                                                                        "value": "Adam Meijer et al"
                                                                                                                                                                                                                      },
                                                                                                                                                                                                                      "clade_membership": {
                                                                                                                                                                                                                        "value": "20D"
                                                                                                                                                                                                                      },
                                                                                                                                                                                                                      "country": {
                                                                                                                                                                                                                        "value": "Aruba"
                                                                                                                                                                                                                      },
                                                                                                                                                                                                                      "div": 22,
                                                                                                                                                                                                                      "division": {
                                                                                                                                                                                                                        "value": "Aruba"
                                                                                                                                                                                                                      },
                                                                                                                                                                                                                      "division_exposure": {
                                                                                                                                                                                                                        "value": "Aruba"
                                                                                                                                                                                                                      },
                                                                                                                                                                                                                      "gisaid_epi_isl": {
                                                                                                                                                                                                                        "value": "EPI_ISL_1090219"
                                                                                                                                                                                                                      },
                                                                                                                                                                                                                      "host": {
                                                                                                                                                                                                                        "value": "Human"
                                                                                                                                                                                                                      },
                                                                                                                                                                                                                      "custom_location": {
                                                                                                                                                                                                                        "confidence": {
                                                                                                                                                                                                                          "South America": 1.0
                                                                                                                                                                                                                        },
                                                                                                                                                                                                                        "entropy": -1.000088900581841e-12,
                                                                                                                                                                                                                        "value": "South America"
                                                                                                                                                                                                                      },
                                                                                                                                                                                                                      "num_date": {
                                                                                                                                                                                                                        "confidence": [
                                                                                                                                                                                                                          2021.1164383561643,
                                                                                                                                                                                                                          2021.1164383561643
                                                                                                                                                                                                                        ],
                                                                                                                                                                                                                        "value": 2021.1164383561643
                                                                                                                                                                                                                      },
                                                                                                                                                                                                                      "originating_lab": {
                                                                                                                                                                                                                        "value": "Dutch COVID-19 response team"
                                                                                                                                                                                                                      },
                                                                                                                                                                                                                      "pangolin_lineage": {
                                                                                                                                                                                                                        "value": "C.2"
                                                                                                                                                                                                                      },
                                                                                                                                                                                                                      "recency": {
                                                                                                                                                                                                                        "value": "3-7 days ago"
                                                                                                                                                                                                                      },
                                                                                                                                                                                                                      "region": {
                                                                                                                                                                                                                        "value": "South America"
                                                                                                                                                                                                                      },
                                                                                                                                                                                                                      "region_exposure": {
                                                                                                                                                                                                                        "value": "South America"
                                                                                                                                                                                                                      },
                                                                                                                                                                                                                      "subclade_membership": {
                                                                                                                                                                                                                        "value": "20D"
                                                                                                                                                                                                                      },
                                                                                                                                                                                                                      "submitting_lab": {
                                                                                                                                                                                                                        "value": "National Institute for Public Health and the Environment (RIVM)"
                                                                                                                                                                                                                      },
                                                                                                                                                                                                                      "url": "https://www.gisaid.org"
                                                                                                                                                                                                                    }
                                                                                                                                                                                                                  },
                                                                                                                                                                                                                  {
                                                                                                                                                                                                                    "branch_attrs": {
                                                                                                                                                                                                                      "mutations": {}
                                                                                                                                                                                                                    },
                                                                                                                                                                                                                    "children": [
                                                                                                                                                                                                                      {
                                                                                                                                                                                                                        "branch_attrs": {
                                                                                                                                                                                                                          "mutations": {}
                                                                                                                                                                                                                        },
                                                                                                                                                                                                                        "name": "Aruba/AW-RIVM-12812/2021",
                                                                                                                                                                                                                        "node_attrs": {
                                                                                                                                                                                                                          "author": {
                                                                                                                                                                                                                            "author": "Adam Meijer et al",
                                                                                                                                                                                                                            "value": "Adam Meijer et al"
                                                                                                                                                                                                                          },
                                                                                                                                                                                                                          "clade_membership": {
                                                                                                                                                                                                                            "value": "20D"
                                                                                                                                                                                                                          },
                                                                                                                                                                                                                          "country": {
                                                                                                                                                                                                                            "value": "Aruba"
                                                                                                                                                                                                                          },
                                                                                                                                                                                                                          "div": 22,
                                                                                                                                                                                                                          "division": {
                                                                                                                                                                                                                            "value": "Aruba"
                                                                                                                                                                                                                          },
                                                                                                                                                                                                                          "division_exposure": {
                                                                                                                                                                                                                            "value": "Aruba"
                                                                                                                                                                                                                          },
                                                                                                                                                                                                                          "gisaid_epi_isl": {
                                                                                                                                                                                                                            "value": "EPI_ISL_1035787"
                                                                                                                                                                                                                          },
                                                                                                                                                                                                                          "host": {
                                                                                                                                                                                                                            "value": "Human"
                                                                                                                                                                                                                          },
                                                                                                                                                                                                                          "custom_location": {
                                                                                                                                                                                                                            "confidence": {
                                                                                                                                                                                                                              "South America": 1.0
                                                                                                                                                                                                                            },
                                                                                                                                                                                                                            "entropy": -1.000088900581841e-12,
                                                                                                                                                                                                                            "value": "South America"
                                                                                                                                                                                                                          },
                                                                                                                                                                                                                          "num_date": {
                                                                                                                                                                                                                            "confidence": [
                                                                                                                                                                                                                              2021.1054794520549,
                                                                                                                                                                                                                              2021.1054794520549
                                                                                                                                                                                                                            ],
                                                                                                                                                                                                                            "value": 2021.1054794520549
                                                                                                                                                                                                                          },
                                                                                                                                                                                                                          "originating_lab": {
                                                                                                                                                                                                                            "value": "Dutch COVID-19 response team"
                                                                                                                                                                                                                          },
                                                                                                                                                                                                                          "pangolin_lineage": {
                                                                                                                                                                                                                            "value": "C.2"
                                                                                                                                                                                                                          },
                                                                                                                                                                                                                          "recency": {
                                                                                                                                                                                                                            "value": "One week ago"
                                                                                                                                                                                                                          },
                                                                                                                                                                                                                          "region": {
                                                                                                                                                                                                                            "value": "South America"
                                                                                                                                                                                                                          },
                                                                                                                                                                                                                          "region_exposure": {
                                                                                                                                                                                                                            "value": "South America"
                                                                                                                                                                                                                          },
                                                                                                                                                                                                                          "subclade_membership": {
                                                                                                                                                                                                                            "value": "20D"
                                                                                                                                                                                                                          },
                                                                                                                                                                                                                          "submitting_lab": {
                                                                                                                                                                                                                            "value": "National Institute for Public Health and the Environment (RIVM)"
                                                                                                                                                                                                                          },
                                                                                                                                                                                                                          "url": "https://www.gisaid.org"
                                                                                                                                                                                                                        }
                                                                                                                                                                                                                      },
                                                                                                                                                                                                                      {
                                                                                                                                                                                                                        "branch_attrs": {
                                                                                                                                                                                                                          "mutations": {}
                                                                                                                                                                                                                        },
                                                                                                                                                                                                                        "children": [
                                                                                                                                                                                                                          {
                                                                                                                                                                                                                            "branch_attrs": {
                                                                                                                                                                                                                              "mutations": {}
                                                                                                                                                                                                                            },
                                                                                                                                                                                                                            "name": "Aruba/AW-RIVM-11739/2021",
                                                                                                                                                                                                                            "node_attrs": {
                                                                                                                                                                                                                              "author": {
                                                                                                                                                                                                                                "author": "Adam Meijer et al",
                                                                                                                                                                                                                                "value": "Adam Meijer et al"
                                                                                                                                                                                                                              },
                                                                                                                                                                                                                              "clade_membership": {
                                                                                                                                                                                                                                "value": "20D"
                                                                                                                                                                                                                              },
                                                                                                                                                                                                                              "country": {
                                                                                                                                                                                                                                "value": "Aruba"
                                                                                                                                                                                                                              },
                                                                                                                                                                                                                              "div": 22,
                                                                                                                                                                                                                              "division": {
                                                                                                                                                                                                                                "value": "Aruba"
                                                                                                                                                                                                                              },
                                                                                                                                                                                                                              "division_exposure": {
                                                                                                                                                                                                                                "value": "Aruba"
                                                                                                                                                                                                                              },
                                                                                                                                                                                                                              "gisaid_epi_isl": {
                                                                                                                                                                                                                                "value": "EPI_ISL_1014602"
                                                                                                                                                                                                                              },
                                                                                                                                                                                                                              "host": {
                                                                                                                                                                                                                                "value": "Human"
                                                                                                                                                                                                                              },
                                                                                                                                                                                                                              "custom_location": {
                                                                                                                                                                                                                                "confidence": {
                                                                                                                                                                                                                                  "South America": 1.0
                                                                                                                                                                                                                                },
                                                                                                                                                                                                                                "entropy": -1.000088900581841e-12,
                                                                                                                                                                                                                                "value": "South America"
                                                                                                                                                                                                                              },
                                                                                                                                                                                                                              "num_date": {
                                                                                                                                                                                                                                "confidence": [
                                                                                                                                                                                                                                  2021.0863013698631,
                                                                                                                                                                                                                                  2021.0863013698631
                                                                                                                                                                                                                                ],
                                                                                                                                                                                                                                "value": 2021.0863013698631
                                                                                                                                                                                                                              },
                                                                                                                                                                                                                              "originating_lab": {
                                                                                                                                                                                                                                "value": "Dutch COVID-19 response team"
                                                                                                                                                                                                                              },
                                                                                                                                                                                                                              "pangolin_lineage": {
                                                                                                                                                                                                                                "value": "C.2"
                                                                                                                                                                                                                              },
                                                                                                                                                                                                                              "recency": {
                                                                                                                                                                                                                                "value": "One month ago"
                                                                                                                                                                                                                              },
                                                                                                                                                                                                                              "region": {
                                                                                                                                                                                                                                "value": "South America"
                                                                                                                                                                                                                              },
                                                                                                                                                                                                                              "region_exposure": {
                                                                                                                                                                                                                                "value": "South America"
                                                                                                                                                                                                                              },
                                                                                                                                                                                                                              "subclade_membership": {
                                                                                                                                                                                                                                "value": "20D"
                                                                                                                                                                                                                              },
                                                                                                                                                                                                                              "submitting_lab": {
                                                                                                                                                                                                                                "value": "National Institute for Public Health and the Environment (RIVM)"
                                                                                                                                                                                                                              },
                                                                                                                                                                                                                              "url": "https://www.gisaid.org"
                                                                                                                                                                                                                            }
                                                                                                                                                                                                                          },
                                                                                                                                                                                                                          {
                                                                                                                                                                                                                            "branch_attrs": {
                                                                                                                                                                                                                              "mutations": {}
                                                                                                                                                                                                                            },
                                                                                                                                                                                                                            "children": [
                                                                                                                                                                                                                              {
                                                                                                                                                                                                                                "branch_attrs": {
                                                                                                                                                                                                                                  "mutations": {}
                                                                                                                                                                                                                                },
                                                                                                                                                                                                                                "children": [
                                                                                                                                                                                                                                  {
                                                                                                                                                                                                                                    "branch_attrs": {
                                                                                                                                                                                                                                      "mutations": {}
                                                                                                                                                                                                                                    },
                                                                                                                                                                                                                                    "name": "Aruba/AW-RIVM-11741/2021",
                                                                                                                                                                                                                                    "node_attrs": {
                                                                                                                                                                                                                                      "author": {
                                                                                                                                                                                                                                        "author": "Adam Meijer et al",
                                                                                                                                                                                                                                        "value": "Adam Meijer et al"
                                                                                                                                                                                                                                      },
                                                                                                                                                                                                                                      "clade_membership": {
                                                                                                                                                                                                                                        "value": "20D"
                                                                                                                                                                                                                                      },
                                                                                                                                                                                                                                      "country": {
                                                                                                                                                                                                                                        "value": "Aruba"
                                                                                                                                                                                                                                      },
                                                                                                                                                                                                                                      "div": 22,
                                                                                                                                                                                                                                      "division": {
                                                                                                                                                                                                                                        "value": "Aruba"
                                                                                                                                                                                                                                      },
                                                                                                                                                                                                                                      "division_exposure": {
                                                                                                                                                                                                                                        "value": "Aruba"
                                                                                                                                                                                                                                      },
                                                                                                                                                                                                                                      "gisaid_epi_isl": {
                                                                                                                                                                                                                                        "value": "EPI_ISL_1014600"
                                                                                                                                                                                                                                      },
                                                                                                                                                                                                                                      "host": {
                                                                                                                                                                                                                                        "value": "Human"
                                                                                                                                                                                                                                      },
                                                                                                                                                                                                                                      "custom_location": {
                                                                                                                                                                                                                                        "confidence": {
                                                                                                                                                                                                                                          "South America": 0.9999999999999999
                                                                                                                                                                                                                                        },
                                                                                                                                                                                                                                        "entropy": -9.99866855976916e-13,
                                                                                                                                                                                                                                        "value": "South America"
                                                                                                                                                                                                                                      },
                                                                                                                                                                                                                                      "num_date": {
                                                                                                                                                                                                                                        "confidence": [
                                                                                                                                                                                                                                          2021.0863013698631,
                                                                                                                                                                                                                                          2021.0863013698631
                                                                                                                                                                                                                                        ],
                                                                                                                                                                                                                                        "value": 2021.0863013698631
                                                                                                                                                                                                                                      },
                                                                                                                                                                                                                                      "originating_lab": {
                                                                                                                                                                                                                                        "value": "Dutch COVID-19 response team"
                                                                                                                                                                                                                                      },
                                                                                                                                                                                                                                      "pangolin_lineage": {
                                                                                                                                                                                                                                        "value": "C.2"
                                                                                                                                                                                                                                      },
                                                                                                                                                                                                                                      "recency": {
                                                                                                                                                                                                                                        "value": "One month ago"
                                                                                                                                                                                                                                      },
                                                                                                                                                                                                                                      "region": {
                                                                                                                                                                                                                                        "value": "South America"
                                                                                                                                                                                                                                      },
                                                                                                                                                                                                                                      "region_exposure": {
                                                                                                                                                                                                                                        "value": "South America"
                                                                                                                                                                                                                                      },
                                                                                                                                                                                                                                      "subclade_membership": {
                                                                                                                                                                                                                                        "value": "20D"
                                                                                                                                                                                                                                      },
                                                                                                                                                                                                                                      "submitting_lab": {
                                                                                                                                                                                                                                        "value": "National Institute for Public Health and the Environment (RIVM)"
                                                                                                                                                                                                                                      },
                                                                                                                                                                                                                                      "url": "https://www.gisaid.org"
                                                                                                                                                                                                                                    }
                                                                                                                                                                                                                                  },
                                                                                                                                                                                                                                  {
                                                                                                                                                                                                                                    "branch_attrs": {
                                                                                                                                                                                                                                      "mutations": {}
                                                                                                                                                                                                                                    },
                                                                                                                                                                                                                                    "children": [
                                                                                                                                                                                                                                      {
                                                                                                                                                                                                                                        "branch_attrs": {
                                                                                                                                                                                                                                          "mutations": {}
                                                                                                                                                                                                                                        },
                                                                                                                                                                                                                                        "name": "Aruba/AW-RIVM-11548/2021",
                                                                                                                                                                                                                                        "node_attrs": {
                                                                                                                                                                                                                                          "author": {
                                                                                                                                                                                                                                            "author": "Adam Meijer et al",
                                                                                                                                                                                                                                            "value": "Adam Meijer et al"
                                                                                                                                                                                                                                          },
                                                                                                                                                                                                                                          "clade_membership": {
                                                                                                                                                                                                                                            "value": "20D"
                                                                                                                                                                                                                                          },
                                                                                                                                                                                                                                          "country": {
                                                                                                                                                                                                                                            "value": "Aruba"
                                                                                                                                                                                                                                          },
                                                                                                                                                                                                                                          "div": 22,
                                                                                                                                                                                                                                          "division": {
                                                                                                                                                                                                                                            "value": "Aruba"
                                                                                                                                                                                                                                          },
                                                                                                                                                                                                                                          "division_exposure": {
                                                                                                                                                                                                                                            "value": "Aruba"
                                                                                                                                                                                                                                          },
                                                                                                                                                                                                                                          "gisaid_epi_isl": {
                                                                                                                                                                                                                                            "value": "EPI_ISL_1014641"
                                                                                                                                                                                                                                          },
                                                                                                                                                                                                                                          "host": {
                                                                                                                                                                                                                                            "value": "Human"
                                                                                                                                                                                                                                          },
                                                                                                                                                                                                                                          "custom_location": {
                                                                                                                                                                                                                                            "confidence": {
                                                                                                                                                                                                                                              "South America": 1.0
                                                                                                                                                                                                                                            },
                                                                                                                                                                                                                                            "entropy": -1.000088900581841e-12,
                                                                                                                                                                                                                                            "value": "South America"
                                                                                                                                                                                                                                          },
                                                                                                                                                                                                                                          "num_date": {
                                                                                                                                                                                                                                            "confidence": [
                                                                                                                                                                                                                                              2021.0753424657535,
                                                                                                                                                                                                                                              2021.0753424657535
                                                                                                                                                                                                                                            ],
                                                                                                                                                                                                                                            "value": 2021.0753424657535
                                                                                                                                                                                                                                          },
                                                                                                                                                                                                                                          "originating_lab": {
                                                                                                                                                                                                                                            "value": "Dutch COVID-19 response team"
                                                                                                                                                                                                                                          },
                                                                                                                                                                                                                                          "pangolin_lineage": {
                                                                                                                                                                                                                                            "value": "C.2"
                                                                                                                                                                                                                                          },
                                                                                                                                                                                                                                          "recency": {
                                                                                                                                                                                                                                            "value": "One month ago"
                                                                                                                                                                                                                                          },
                                                                                                                                                                                                                                          "region": {
                                                                                                                                                                                                                                            "value": "South America"
                                                                                                                                                                                                                                          },
                                                                                                                                                                                                                                          "region_exposure": {
                                                                                                                                                                                                                                            "value": "South America"
                                                                                                                                                                                                                                          },
                                                                                                                                                                                                                                          "subclade_membership": {
                                                                                                                                                                                                                                            "value": "20D"
                                                                                                                                                                                                                                          },
                                                                                                                                                                                                                                          "submitting_lab": {
                                                                                                                                                                                                                                            "value": "National Institute for Public Health and the Environment (RIVM)"
                                                                                                                                                                                                                                          },
                                                                                                                                                                                                                                          "url": "https://www.gisaid.org"
                                                                                                                                                                                                                                        }
                                                                                                                                                                                                                                      },
                                                                                                                                                                                                                                      {
                                                                                                                                                                                                                                        "branch_attrs": {
                                                                                                                                                                                                                                          "mutations": {}
                                                                                                                                                                                                                                        },
                                                                                                                                                                                                                                        "name": "Aruba/AW-RIVM-11773/2021",
                                                                                                                                                                                                                                        "node_attrs": {
                                                                                                                                                                                                                                          "author": {
                                                                                                                                                                                                                                            "author": "Adam Meijer et al",
                                                                                                                                                                                                                                            "value": "Adam Meijer et al"
                                                                                                                                                                                                                                          },
                                                                                                                                                                                                                                          "clade_membership": {
                                                                                                                                                                                                                                            "value": "20D"
                                                                                                                                                                                                                                          },
                                                                                                                                                                                                                                          "country": {
                                                                                                                                                                                                                                            "value": "Aruba"
                                                                                                                                                                                                                                          },
                                                                                                                                                                                                                                          "div": 22,
                                                                                                                                                                                                                                          "division": {
                                                                                                                                                                                                                                            "value": "Aruba"
                                                                                                                                                                                                                                          },
                                                                                                                                                                                                                                          "division_exposure": {
                                                                                                                                                                                                                                            "value": "Aruba"
                                                                                                                                                                                                                                          },
                                                                                                                                                                                                                                          "gisaid_epi_isl": {
                                                                                                                                                                                                                                            "value": "EPI_ISL_1013818"
                                                                                                                                                                                                                                          },
                                                                                                                                                                                                                                          "host": {
                                                                                                                                                                                                                                            "value": "Human"
                                                                                                                                                                                                                                          },
                                                                                                                                                                                                                                          "custom_location": {
                                                                                                                                                                                                                                            "confidence": {
                                                                                                                                                                                                                                              "South America": 1.0
                                                                                                                                                                                                                                            },
                                                                                                                                                                                                                                            "entropy": -1.000088900581841e-12,
                                                                                                                                                                                                                                            "value": "South America"
                                                                                                                                                                                                                                          },
                                                                                                                                                                                                                                          "num_date": {
                                                                                                                                                                                                                                            "confidence": [
                                                                                                                                                                                                                                              2021.0863013698631,
                                                                                                                                                                                                                                              2021.0863013698631
                                                                                                                                                                                                                                            ],
                                                                                                                                                                                                                                            "value": 2021.0863013698631
                                                                                                                                                                                                                                          },
                                                                                                                                                                                                                                          "originating_lab": {
                                                                                                                                                                                                                                            "value": "Dutch COVID-19 response team"
                                                                                                                                                                                                                                          },
                                                                                                                                                                                                                                          "pangolin_lineage": {
                                                                                                                                                                                                                                            "value": "C.2"
                                                                                                                                                                                                                                          },
                                                                                                                                                                                                                                          "recency": {
                                                                                                                                                                                                                                            "value": "One month ago"
                                                                                                                                                                                                                                          },
                                                                                                                                                                                                                                          "region": {
                                                                                                                                                                                                                                            "value": "South America"
                                                                                                                                                                                                                                          },
                                                                                                                                                                                                                                          "region_exposure": {
                                                                                                                                                                                                                                            "value": "South America"
                                                                                                                                                                                                                                          },
                                                                                                                                                                                                                                          "subclade_membership": {
                                                                                                                                                                                                                                            "value": "20D"
                                                                                                                                                                                                                                          },
                                                                                                                                                                                                                                          "submitting_lab": {
                                                                                                                                                                                                                                            "value": "National Institute for Public Health and the Environment (RIVM)"
                                                                                                                                                                                                                                          },
                                                                                                                                                                                                                                          "url": "https://www.gisaid.org"
                                                                                                                                                                                                                                        }
                                                                                                                                                                                                                                      }
                                                                                                                                                                                                                                    ],
                                                                                                                                                                                                                                    "name": "NODE_0002289",
                                                                                                                                                                                                                                    "node_attrs": {
                                                                                                                                                                                                                                      "clade_membership": {
                                                                                                                                                                                                                                        "value": "20D"
                                                                                                                                                                                                                                      },
                                                                                                                                                                                                                                      "div": 22,
                                                                                                                                                                                                                                      "custom_location": {
                                                                                                                                                                                                                                        "confidence": {
                                                                                                                                                                                                                                          "Europe": 0.0012049848920479352,
                                                                                                                                                                                                                                          "South America": 0.9982059570479543
                                                                                                                                                                                                                                        },
                                                                                                                                                                                                                                        "entropy": 0.015058187000930704,
                                                                                                                                                                                                                                        "value": "South America"
                                                                                                                                                                                                                                      },
                                                                                                                                                                                                                                      "num_date": {
                                                                                                                                                                                                                                        "confidence": [
                                                                                                                                                                                                                                          2021.0591002683727,
                                                                                                                                                                                                                                          2021.0753424657535
                                                                                                                                                                                                                                        ],
                                                                                                                                                                                                                                        "value": 2021.0731066459555
                                                                                                                                                                                                                                      },
                                                                                                                                                                                                                                      "subclade_membership": {
                                                                                                                                                                                                                                        "value": "20D"
                                                                                                                                                                                                                                      }
                                                                                                                                                                                                                                    }
                                                                                                                                                                                                                                  }
                                                                                                                                                                                                                                ],
                                                                                                                                                                                                                                "name": "NODE_0002286",
                                                                                                                                                                                                                                "node_attrs": {
                                                                                                                                                                                                                                  "clade_membership": {
                                                                                                                                                                                                                                    "value": "20D"
                                                                                                                                                                                                                                  },
                                                                                                                                                                                                                                  "div": 22,
                                                                                                                                                                                                                                  "custom_location": {
                                                                                                                                                                                                                                    "confidence": {
                                                                                                                                                                                                                                      "Europe": 0.001332538246922007,
                                                                                                                                                                                                                                      "South America": 0.998031951884944
                                                                                                                                                                                                                                    },
                                                                                                                                                                                                                                    "entropy": 0.016311802915001547,
                                                                                                                                                                                                                                    "value": "South America"
                                                                                                                                                                                                                                  },
                                                                                                                                                                                                                                  "num_date": {
                                                                                                                                                                                                                                    "confidence": [
                                                                                                                                                                                                                                      2021.0337820468044,
                                                                                                                                                                                                                                      2021.0750022795094
                                                                                                                                                                                                                                    ],
                                                                                                                                                                                                                                    "value": 2021.058098766401
                                                                                                                                                                                                                                  },
                                                                                                                                                                                                                                  "subclade_membership": {
                                                                                                                                                                                                                                    "value": "20D"
                                                                                                                                                                                                                                  }
                                                                                                                                                                                                                                }
                                                                                                                                                                                                                              },
                                                                                                                                                                                                                              {
                                                                                                                                                                                                                                "branch_attrs": {
                                                                                                                                                                                                                                  "mutations": {}
                                                                                                                                                                                                                                },
                                                                                                                                                                                                                                "children": [
                                                                                                                                                                                                                                  {
                                                                                                                                                                                                                                    "branch_attrs": {
                                                                                                                                                                                                                                      "mutations": {}
                                                                                                                                                                                                                                    },
                                                                                                                                                                                                                                    "children": [
                                                                                                                                                                                                                                      {
                                                                                                                                                                                                                                        "branch_attrs": {
                                                                                                                                                                                                                                          "mutations": {}
                                                                                                                                                                                                                                        },
                                                                                                                                                                                                                                        "name": "Aruba/AW-RIVM-11386/2021",
                                                                                                                                                                                                                                        "node_attrs": {
                                                                                                                                                                                                                                          "author": {
                                                                                                                                                                                                                                            "author": "Adam Meijer et al",
                                                                                                                                                                                                                                            "value": "Adam Meijer et al"
                                                                                                                                                                                                                                          },
                                                                                                                                                                                                                                          "clade_membership": {
                                                                                                                                                                                                                                            "value": "20D"
                                                                                                                                                                                                                                          },
                                                                                                                                                                                                                                          "country": {
                                                                                                                                                                                                                                            "value": "Aruba"
                                                                                                                                                                                                                                          },
                                                                                                                                                                                                                                          "div": 22,
                                                                                                                                                                                                                                          "division": {
                                                                                                                                                                                                                                            "value": "Aruba"
                                                                                                                                                                                                                                          },
                                                                                                                                                                                                                                          "division_exposure": {
                                                                                                                                                                                                                                            "value": "Aruba"
                                                                                                                                                                                                                                          },
                                                                                                                                                                                                                                          "gisaid_epi_isl": {
                                                                                                                                                                                                                                            "value": "EPI_ISL_1014671"
                                                                                                                                                                                                                                          },
                                                                                                                                                                                                                                          "host": {
                                                                                                                                                                                                                                            "value": "Human"
                                                                                                                                                                                                                                          },
                                                                                                                                                                                                                                          "custom_location": {
                                                                                                                                                                                                                                            "confidence": {
                                                                                                                                                                                                                                              "South America": 1.0
                                                                                                                                                                                                                                            },
                                                                                                                                                                                                                                            "entropy": -1.000088900581841e-12,
                                                                                                                                                                                                                                            "value": "South America"
                                                                                                                                                                                                                                          },
                                                                                                                                                                                                                                          "num_date": {
                                                                                                                                                                                                                                            "confidence": [
                                                                                                                                                                                                                                              2021.0753424657535,
                                                                                                                                                                                                                                              2021.0753424657535
                                                                                                                                                                                                                                            ],
                                                                                                                                                                                                                                            "value": 2021.0753424657535
                                                                                                                                                                                                                                          },
                                                                                                                                                                                                                                          "originating_lab": {
                                                                                                                                                                                                                                            "value": "Dutch COVID-19 response team"
                                                                                                                                                                                                                                          },
                                                                                                                                                                                                                                          "pangolin_lineage": {
                                                                                                                                                                                                                                            "value": "C.2"
                                                                                                                                                                                                                                          },
                                                                                                                                                                                                                                          "recency": {
                                                                                                                                                                                                                                            "value": "One month ago"
                                                                                                                                                                                                                                          },
                                                                                                                                                                                                                                          "region": {
                                                                                                                                                                                                                                            "value": "South America"
                                                                                                                                                                                                                                          },
                                                                                                                                                                                                                                          "region_exposure": {
                                                                                                                                                                                                                                            "value": "South America"
                                                                                                                                                                                                                                          },
                                                                                                                                                                                                                                          "subclade_membership": {
                                                                                                                                                                                                                                            "value": "20D"
                                                                                                                                                                                                                                          },
                                                                                                                                                                                                                                          "submitting_lab": {
                                                                                                                                                                                                                                            "value": "National Institute for Public Health and the Environment (RIVM)"
                                                                                                                                                                                                                                          },
                                                                                                                                                                                                                                          "url": "https://www.gisaid.org"
                                                                                                                                                                                                                                        }
                                                                                                                                                                                                                                      },
                                                                                                                                                                                                                                      {
                                                                                                                                                                                                                                        "branch_attrs": {
                                                                                                                                                                                                                                          "mutations": {}
                                                                                                                                                                                                                                        },
                                                                                                                                                                                                                                        "children": [
                                                                                                                                                                                                                                          {
                                                                                                                                                                                                                                            "branch_attrs": {
                                                                                                                                                                                                                                              "mutations": {}
                                                                                                                                                                                                                                            },
                                                                                                                                                                                                                                            "name": "Aruba/AW-RIVM-11391/2021",
                                                                                                                                                                                                                                            "node_attrs": {
                                                                                                                                                                                                                                              "author": {
                                                                                                                                                                                                                                                "author": "Adam Meijer et al",
                                                                                                                                                                                                                                                "value": "Adam Meijer et al"
                                                                                                                                                                                                                                              },
                                                                                                                                                                                                                                              "clade_membership": {
                                                                                                                                                                                                                                                "value": "20D"
                                                                                                                                                                                                                                              },
                                                                                                                                                                                                                                              "country": {
                                                                                                                                                                                                                                                "value": "Aruba"
                                                                                                                                                                                                                                              },
                                                                                                                                                                                                                                              "div": 22,
                                                                                                                                                                                                                                              "division": {
                                                                                                                                                                                                                                                "value": "Aruba"
                                                                                                                                                                                                                                              },
                                                                                                                                                                                                                                              "division_exposure": {
                                                                                                                                                                                                                                                "value": "Aruba"
                                                                                                                                                                                                                                              },
                                                                                                                                                                                                                                              "gisaid_epi_isl": {
                                                                                                                                                                                                                                                "value": "EPI_ISL_1014666"
                                                                                                                                                                                                                                              },
                                                                                                                                                                                                                                              "host": {
                                                                                                                                                                                                                                                "value": "Human"
                                                                                                                                                                                                                                              },
                                                                                                                                                                                                                                              "custom_location": {
                                                                                                                                                                                                                                                "confidence": {
                                                                                                                                                                                                                                                  "South America": 1.0
                                                                                                                                                                                                                                                },
                                                                                                                                                                                                                                                "entropy": -1.000088900581841e-12,
                                                                                                                                                                                                                                                "value": "South America"
                                                                                                                                                                                                                                              },
                                                                                                                                                                                                                                              "num_date": {
                                                                                                                                                                                                                                                "confidence": [
                                                                                                                                                                                                                                                  2021.0753424657535,
                                                                                                                                                                                                                                                  2021.0753424657535
                                                                                                                                                                                                                                                ],
                                                                                                                                                                                                                                                "value": 2021.0753424657535
                                                                                                                                                                                                                                              },
                                                                                                                                                                                                                                              "originating_lab": {
                                                                                                                                                                                                                                                "value": "Dutch COVID-19 response team"
                                                                                                                                                                                                                                              },
                                                                                                                                                                                                                                              "pangolin_lineage": {
                                                                                                                                                                                                                                                "value": "C.2"
                                                                                                                                                                                                                                              },
                                                                                                                                                                                                                                              "recency": {
                                                                                                                                                                                                                                                "value": "One month ago"
                                                                                                                                                                                                                                              },
                                                                                                                                                                                                                                              "region": {
                                                                                                                                                                                                                                                "value": "South America"
                                                                                                                                                                                                                                              },
                                                                                                                                                                                                                                              "region_exposure": {
                                                                                                                                                                                                                                                "value": "South America"
                                                                                                                                                                                                                                              },
                                                                                                                                                                                                                                              "subclade_membership": {
                                                                                                                                                                                                                                                "value": "20D"
                                                                                                                                                                                                                                              },
                                                                                                                                                                                                                                              "submitting_lab": {
                                                                                                                                                                                                                                                "value": "National Institute for Public Health and the Environment (RIVM)"
                                                                                                                                                                                                                                              },
                                                                                                                                                                                                                                              "url": "https://www.gisaid.org"
                                                                                                                                                                                                                                            }
                                                                                                                                                                                                                                          },
                                                                                                                                                                                                                                          {
                                                                                                                                                                                                                                            "branch_attrs": {
                                                                                                                                                                                                                                              "mutations": {}
                                                                                                                                                                                                                                            },
                                                                                                                                                                                                                                            "name": "Aruba/AW-RIVM-11603/2021",
                                                                                                                                                                                                                                            "node_attrs": {
                                                                                                                                                                                                                                              "author": {
                                                                                                                                                                                                                                                "author": "Adam Meijer et al",
                                                                                                                                                                                                                                                "value": "Adam Meijer et al"
                                                                                                                                                                                                                                              },
                                                                                                                                                                                                                                              "clade_membership": {
                                                                                                                                                                                                                                                "value": "20D"
                                                                                                                                                                                                                                              },
                                                                                                                                                                                                                                              "country": {
                                                                                                                                                                                                                                                "value": "Aruba"
                                                                                                                                                                                                                                              },
                                                                                                                                                                                                                                              "div": 22,
                                                                                                                                                                                                                                              "division": {
                                                                                                                                                                                                                                                "value": "Aruba"
                                                                                                                                                                                                                                              },
                                                                                                                                                                                                                                              "division_exposure": {
                                                                                                                                                                                                                                                "value": "Aruba"
                                                                                                                                                                                                                                              },
                                                                                                                                                                                                                                              "gisaid_epi_isl": {
                                                                                                                                                                                                                                                "value": "EPI_ISL_1014618"
                                                                                                                                                                                                                                              },
                                                                                                                                                                                                                                              "host": {
                                                                                                                                                                                                                                                "value": "Human"
                                                                                                                                                                                                                                              },
                                                                                                                                                                                                                                              "custom_location": {
                                                                                                                                                                                                                                                "confidence": {
                                                                                                                                                                                                                                                  "South America": 1.0
                                                                                                                                                                                                                                                },
                                                                                                                                                                                                                                                "entropy": -1.000088900581841e-12,
                                                                                                                                                                                                                                                "value": "South America"
                                                                                                                                                                                                                                              },
                                                                                                                                                                                                                                              "num_date": {
                                                                                                                                                                                                                                                "confidence": [
                                                                                                                                                                                                                                                  2021.0753424657535,
                                                                                                                                                                                                                                                  2021.0753424657535
                                                                                                                                                                                                                                                ],
                                                                                                                                                                                                                                                "value": 2021.0753424657535
                                                                                                                                                                                                                                              },
                                                                                                                                                                                                                                              "originating_lab": {
                                                                                                                                                                                                                                                "value": "Dutch COVID-19 response team"
                                                                                                                                                                                                                                              },
                                                                                                                                                                                                                                              "pangolin_lineage": {
                                                                                                                                                                                                                                                "value": "C.2"
                                                                                                                                                                                                                                              },
                                                                                                                                                                                                                                              "recency": {
                                                                                                                                                                                                                                                "value": "One month ago"
                                                                                                                                                                                                                                              },
                                                                                                                                                                                                                                              "region": {
                                                                                                                                                                                                                                                "value": "South America"
                                                                                                                                                                                                                                              },
                                                                                                                                                                                                                                              "region_exposure": {
                                                                                                                                                                                                                                                "value": "South America"
                                                                                                                                                                                                                                              },
                                                                                                                                                                                                                                              "subclade_membership": {
                                                                                                                                                                                                                                                "value": "20D"
                                                                                                                                                                                                                                              },
                                                                                                                                                                                                                                              "submitting_lab": {
                                                                                                                                                                                                                                                "value": "National Institute for Public Health and the Environment (RIVM)"
                                                                                                                                                                                                                                              },
                                                                                                                                                                                                                                              "url": "https://www.gisaid.org"
                                                                                                                                                                                                                                            }
                                                                                                                                                                                                                                          }
                                                                                                                                                                                                                                        ],
                                                                                                                                                                                                                                        "name": "NODE_0002295",
                                                                                                                                                                                                                                        "node_attrs": {
                                                                                                                                                                                                                                          "clade_membership": {
                                                                                                                                                                                                                                            "value": "20D"
                                                                                                                                                                                                                                          },
                                                                                                                                                                                                                                          "div": 22,
                                                                                                                                                                                                                                          "custom_location": {
                                                                                                                                                                                                                                            "confidence": {
                                                                                                                                                                                                                                              "Europe": 0.0012049763223053321,
                                                                                                                                                                                                                                              "South America": 0.9982059676433878
                                                                                                                                                                                                                                            },
                                                                                                                                                                                                                                            "entropy": 0.015058111882881873,
                                                                                                                                                                                                                                            "value": "South America"
                                                                                                                                                                                                                                          },
                                                                                                                                                                                                                                          "num_date": {
                                                                                                                                                                                                                                            "confidence": [
                                                                                                                                                                                                                                              2021.061614525046,
                                                                                                                                                                                                                                              2021.0753424657535
                                                                                                                                                                                                                                            ],
                                                                                                                                                                                                                                            "value": 2021.074935550013
                                                                                                                                                                                                                                          },
                                                                                                                                                                                                                                          "subclade_membership": {
                                                                                                                                                                                                                                            "value": "20D"
                                                                                                                                                                                                                                          }
                                                                                                                                                                                                                                        }
                                                                                                                                                                                                                                      }
                                                                                                                                                                                                                                    ],
                                                                                                                                                                                                                                    "name": "NODE_0002292",
                                                                                                                                                                                                                                    "node_attrs": {
                                                                                                                                                                                                                                      "clade_membership": {
                                                                                                                                                                                                                                        "value": "20D"
                                                                                                                                                                                                                                      },
                                                                                                                                                                                                                                      "div": 22,
                                                                                                                                                                                                                                      "custom_location": {
                                                                                                                                                                                                                                        "confidence": {
                                                                                                                                                                                                                                          "Europe": 0.0013324364428622057,
                                                                                                                                                                                                                                          "South America": 0.9980320785467408
                                                                                                                                                                                                                                        },
                                                                                                                                                                                                                                        "entropy": 0.016310915885919756,
                                                                                                                                                                                                                                        "value": "South America"
                                                                                                                                                                                                                                      },
                                                                                                                                                                                                                                      "num_date": {
                                                                                                                                                                                                                                        "confidence": [
                                                                                                                                                                                                                                          2021.0350802152095,
                                                                                                                                                                                                                                          2021.0741997149087
                                                                                                                                                                                                                                        ],
                                                                                                                                                                                                                                        "value": 2021.0665997574279
                                                                                                                                                                                                                                      },
                                                                                                                                                                                                                                      "subclade_membership": {
                                                                                                                                                                                                                                        "value": "20D"
                                                                                                                                                                                                                                      }
                                                                                                                                                                                                                                    }
                                                                                                                                                                                                                                  },
                                                                                                                                                                                                                                  {
                                                                                                                                                                                                                                    "branch_attrs": {
                                                                                                                                                                                                                                      "mutations": {}
                                                                                                                                                                                                                                    },
                                                                                                                                                                                                                                    "children": [
                                                                                                                                                                                                                                      {
                                                                                                                                                                                                                                        "branch_attrs": {
                                                                                                                                                                                                                                          "mutations": {}
                                                                                                                                                                                                                                        },
                                                                                                                                                                                                                                        "name": "Aruba/AW-RIVM-11605/2021",
                                                                                                                                                                                                                                        "node_attrs": {
                                                                                                                                                                                                                                          "author": {
                                                                                                                                                                                                                                            "author": "Adam Meijer et al",
                                                                                                                                                                                                                                            "value": "Adam Meijer et al"
                                                                                                                                                                                                                                          },
                                                                                                                                                                                                                                          "clade_membership": {
                                                                                                                                                                                                                                            "value": "20D"
                                                                                                                                                                                                                                          },
                                                                                                                                                                                                                                          "country": {
                                                                                                                                                                                                                                            "value": "Aruba"
                                                                                                                                                                                                                                          },
                                                                                                                                                                                                                                          "div": 22,
                                                                                                                                                                                                                                          "division": {
                                                                                                                                                                                                                                            "value": "Aruba"
                                                                                                                                                                                                                                          },
                                                                                                                                                                                                                                          "division_exposure": {
                                                                                                                                                                                                                                            "value": "Aruba"
                                                                                                                                                                                                                                          },
                                                                                                                                                                                                                                          "gisaid_epi_isl": {
                                                                                                                                                                                                                                            "value": "EPI_ISL_1014616"
                                                                                                                                                                                                                                          },
                                                                                                                                                                                                                                          "host": {
                                                                                                                                                                                                                                            "value": "Human"
                                                                                                                                                                                                                                          },
                                                                                                                                                                                                                                          "custom_location": {
                                                                                                                                                                                                                                            "confidence": {
                                                                                                                                                                                                                                              "South America": 1.0
                                                                                                                                                                                                                                            },
                                                                                                                                                                                                                                            "entropy": -1.000088900581841e-12,
                                                                                                                                                                                                                                            "value": "South America"
                                                                                                                                                                                                                                          },
                                                                                                                                                                                                                                          "num_date": {
                                                                                                                                                                                                                                            "confidence": [
                                                                                                                                                                                                                                              2021.0753424657535,
                                                                                                                                                                                                                                              2021.0753424657535
                                                                                                                                                                                                                                            ],
                                                                                                                                                                                                                                            "value": 2021.0753424657535
                                                                                                                                                                                                                                          },
                                                                                                                                                                                                                                          "originating_lab": {
                                                                                                                                                                                                                                            "value": "Dutch COVID-19 response team"
                                                                                                                                                                                                                                          },
                                                                                                                                                                                                                                          "pangolin_lineage": {
                                                                                                                                                                                                                                            "value": "C.2"
                                                                                                                                                                                                                                          },
                                                                                                                                                                                                                                          "recency": {
                                                                                                                                                                                                                                            "value": "One month ago"
                                                                                                                                                                                                                                          },
                                                                                                                                                                                                                                          "region": {
                                                                                                                                                                                                                                            "value": "South America"
                                                                                                                                                                                                                                          },
                                                                                                                                                                                                                                          "region_exposure": {
                                                                                                                                                                                                                                            "value": "South America"
                                                                                                                                                                                                                                          },
                                                                                                                                                                                                                                          "subclade_membership": {
                                                                                                                                                                                                                                            "value": "20D"
                                                                                                                                                                                                                                          },
                                                                                                                                                                                                                                          "submitting_lab": {
                                                                                                                                                                                                                                            "value": "National Institute for Public Health and the Environment (RIVM)"
                                                                                                                                                                                                                                          },
                                                                                                                                                                                                                                          "url": "https://www.gisaid.org"
                                                                                                                                                                                                                                        }
                                                                                                                                                                                                                                      },
                                                                                                                                                                                                                                      {
                                                                                                                                                                                                                                        "branch_attrs": {
                                                                                                                                                                                                                                          "mutations": {}
                                                                                                                                                                                                                                        },
                                                                                                                                                                                                                                        "children": [
                                                                                                                                                                                                                                          {
                                                                                                                                                                                                                                            "branch_attrs": {
                                                                                                                                                                                                                                              "mutations": {}
                                                                                                                                                                                                                                            },
                                                                                                                                                                                                                                            "name": "Aruba/AW-RIVM-11384/2021",
                                                                                                                                                                                                                                            "node_attrs": {
                                                                                                                                                                                                                                              "author": {
                                                                                                                                                                                                                                                "author": "Adam Meijer et al",
                                                                                                                                                                                                                                                "value": "Adam Meijer et al"
                                                                                                                                                                                                                                              },
                                                                                                                                                                                                                                              "clade_membership": {
                                                                                                                                                                                                                                                "value": "20D"
                                                                                                                                                                                                                                              },
                                                                                                                                                                                                                                              "country": {
                                                                                                                                                                                                                                                "value": "Aruba"
                                                                                                                                                                                                                                              },
                                                                                                                                                                                                                                              "div": 22,
                                                                                                                                                                                                                                              "division": {
                                                                                                                                                                                                                                                "value": "Aruba"
                                                                                                                                                                                                                                              },
                                                                                                                                                                                                                                              "division_exposure": {
                                                                                                                                                                                                                                                "value": "Aruba"
                                                                                                                                                                                                                                              },
                                                                                                                                                                                                                                              "gisaid_epi_isl": {
                                                                                                                                                                                                                                                "value": "EPI_ISL_1014673"
                                                                                                                                                                                                                                              },
                                                                                                                                                                                                                                              "host": {
                                                                                                                                                                                                                                                "value": "Human"
                                                                                                                                                                                                                                              },
                                                                                                                                                                                                                                              "custom_location": {
                                                                                                                                                                                                                                                "confidence": {
                                                                                                                                                                                                                                                  "South America": 1.0
                                                                                                                                                                                                                                                },
                                                                                                                                                                                                                                                "entropy": -1.000088900581841e-12,
                                                                                                                                                                                                                                                "value": "South America"
                                                                                                                                                                                                                                              },
                                                                                                                                                                                                                                              "num_date": {
                                                                                                                                                                                                                                                "confidence": [
                                                                                                                                                                                                                                                  2021.0753424657535,
                                                                                                                                                                                                                                                  2021.0753424657535
                                                                                                                                                                                                                                                ],
                                                                                                                                                                                                                                                "value": 2021.0753424657535
                                                                                                                                                                                                                                              },
                                                                                                                                                                                                                                              "originating_lab": {
                                                                                                                                                                                                                                                "value": "Dutch COVID-19 response team"
                                                                                                                                                                                                                                              },
                                                                                                                                                                                                                                              "pangolin_lineage": {
                                                                                                                                                                                                                                                "value": "C.2"
                                                                                                                                                                                                                                              },
                                                                                                                                                                                                                                              "recency": {
                                                                                                                                                                                                                                                "value": "One month ago"
                                                                                                                                                                                                                                              },
                                                                                                                                                                                                                                              "region": {
                                                                                                                                                                                                                                                "value": "South America"
                                                                                                                                                                                                                                              },
                                                                                                                                                                                                                                              "region_exposure": {
                                                                                                                                                                                                                                                "value": "South America"
                                                                                                                                                                                                                                              },
                                                                                                                                                                                                                                              "subclade_membership": {
                                                                                                                                                                                                                                                "value": "20D"
                                                                                                                                                                                                                                              },
                                                                                                                                                                                                                                              "submitting_lab": {
                                                                                                                                                                                                                                                "value": "National Institute for Public Health and the Environment (RIVM)"
                                                                                                                                                                                                                                              },
                                                                                                                                                                                                                                              "url": "https://www.gisaid.org"
                                                                                                                                                                                                                                            }
                                                                                                                                                                                                                                          },
                                                                                                                                                                                                                                          {
                                                                                                                                                                                                                                            "branch_attrs": {
                                                                                                                                                                                                                                              "mutations": {}
                                                                                                                                                                                                                                            },
                                                                                                                                                                                                                                            "name": "Aruba/AW-RIVM-11385/2021",
                                                                                                                                                                                                                                            "node_attrs": {
                                                                                                                                                                                                                                              "author": {
                                                                                                                                                                                                                                                "author": "Adam Meijer et al",
                                                                                                                                                                                                                                                "value": "Adam Meijer et al"
                                                                                                                                                                                                                                              },
                                                                                                                                                                                                                                              "clade_membership": {
                                                                                                                                                                                                                                                "value": "20D"
                                                                                                                                                                                                                                              },
                                                                                                                                                                                                                                              "country": {
                                                                                                                                                                                                                                                "value": "Aruba"
                                                                                                                                                                                                                                              },
                                                                                                                                                                                                                                              "div": 22,
                                                                                                                                                                                                                                              "division": {
                                                                                                                                                                                                                                                "value": "Aruba"
                                                                                                                                                                                                                                              },
                                                                                                                                                                                                                                              "division_exposure": {
                                                                                                                                                                                                                                                "value": "Aruba"
                                                                                                                                                                                                                                              },
                                                                                                                                                                                                                                              "gisaid_epi_isl": {
                                                                                                                                                                                                                                                "value": "EPI_ISL_1014672"
                                                                                                                                                                                                                                              },
                                                                                                                                                                                                                                              "host": {
                                                                                                                                                                                                                                                "value": "Human"
                                                                                                                                                                                                                                              },
                                                                                                                                                                                                                                              "custom_location": {
                                                                                                                                                                                                                                                "confidence": {
                                                                                                                                                                                                                                                  "South America": 1.0
                                                                                                                                                                                                                                                },
                                                                                                                                                                                                                                                "entropy": -1.000088900581841e-12,
                                                                                                                                                                                                                                                "value": "South America"
                                                                                                                                                                                                                                              },
                                                                                                                                                                                                                                              "num_date": {
                                                                                                                                                                                                                                                "confidence": [
                                                                                                                                                                                                                                                  2021.0753424657535,
                                                                                                                                                                                                                                                  2021.0753424657535
                                                                                                                                                                                                                                                ],
                                                                                                                                                                                                                                                "value": 2021.0753424657535
                                                                                                                                                                                                                                              },
                                                                                                                                                                                                                                              "originating_lab": {
                                                                                                                                                                                                                                                "value": "Dutch COVID-19 response team"
                                                                                                                                                                                                                                              },
                                                                                                                                                                                                                                              "pangolin_lineage": {
                                                                                                                                                                                                                                                "value": "C.2"
                                                                                                                                                                                                                                              },
                                                                                                                                                                                                                                              "recency": {
                                                                                                                                                                                                                                                "value": "One month ago"
                                                                                                                                                                                                                                              },
                                                                                                                                                                                                                                              "region": {
                                                                                                                                                                                                                                                "value": "South America"
                                                                                                                                                                                                                                              },
                                                                                                                                                                                                                                              "region_exposure": {
                                                                                                                                                                                                                                                "value": "South America"
                                                                                                                                                                                                                                              },
                                                                                                                                                                                                                                              "subclade_membership": {
                                                                                                                                                                                                                                                "value": "20D"
                                                                                                                                                                                                                                              },
                                                                                                                                                                                                                                              "submitting_lab": {
                                                                                                                                                                                                                                                "value": "National Institute for Public Health and the Environment (RIVM)"
                                                                                                                                                                                                                                              },
                                                                                                                                                                                                                                              "url": "https://www.gisaid.org"
                                                                                                                                                                                                                                            }
                                                                                                                                                                                                                                          }
                                                                                                                                                                                                                                        ],
                                                                                                                                                                                                                                        "name": "NODE_0002298",
                                                                                                                                                                                                                                        "node_attrs": {
                                                                                                                                                                                                                                          "clade_membership": {
                                                                                                                                                                                                                                            "value": "20D"
                                                                                                                                                                                                                                          },
                                                                                                                                                                                                                                          "div": 22,
                                                                                                                                                                                                                                          "custom_location": {
                                                                                                                                                                                                                                            "confidence": {
                                                                                                                                                                                                                                              "Europe": 0.0012049763223053321,
                                                                                                                                                                                                                                              "South America": 0.9982059676433878
                                                                                                                                                                                                                                            },
                                                                                                                                                                                                                                            "entropy": 0.015058111882881873,
                                                                                                                                                                                                                                            "value": "South America"
                                                                                                                                                                                                                                          },
                                                                                                                                                                                                                                          "num_date": {
                                                                                                                                                                                                                                            "confidence": [
                                                                                                                                                                                                                                              2021.061614525046,
                                                                                                                                                                                                                                              2021.0753424657535
                                                                                                                                                                                                                                            ],
                                                                                                                                                                                                                                            "value": 2021.074935550013
                                                                                                                                                                                                                                          },
                                                                                                                                                                                                                                          "subclade_membership": {
                                                                                                                                                                                                                                            "value": "20D"
                                                                                                                                                                                                                                          }
                                                                                                                                                                                                                                        }
                                                                                                                                                                                                                                      }
                                                                                                                                                                                                                                    ],
                                                                                                                                                                                                                                    "name": "NODE_0002297",
                                                                                                                                                                                                                                    "node_attrs": {
                                                                                                                                                                                                                                      "clade_membership": {
                                                                                                                                                                                                                                        "value": "20D"
                                                                                                                                                                                                                                      },
                                                                                                                                                                                                                                      "div": 22,
                                                                                                                                                                                                                                      "custom_location": {
                                                                                                                                                                                                                                        "confidence": {
                                                                                                                                                                                                                                          "Europe": 0.0013324364428622057,
                                                                                                                                                                                                                                          "South America": 0.9980320785467408
                                                                                                                                                                                                                                        },
                                                                                                                                                                                                                                        "entropy": 0.016310915885919756,
                                                                                                                                                                                                                                        "value": "South America"
                                                                                                                                                                                                                                      },
                                                                                                                                                                                                                                      "num_date": {
                                                                                                                                                                                                                                        "confidence": [
                                                                                                                                                                                                                                          2021.0350802152095,
                                                                                                                                                                                                                                          2021.0741997149087
                                                                                                                                                                                                                                        ],
                                                                                                                                                                                                                                        "value": 2021.0665997574279
                                                                                                                                                                                                                                      },
                                                                                                                                                                                                                                      "subclade_membership": {
                                                                                                                                                                                                                                        "value": "20D"
                                                                                                                                                                                                                                      }
                                                                                                                                                                                                                                    }
                                                                                                                                                                                                                                  }
                                                                                                                                                                                                                                ],
                                                                                                                                                                                                                                "name": "NODE_0002290",
                                                                                                                                                                                                                                "node_attrs": {
                                                                                                                                                                                                                                  "clade_membership": {
                                                                                                                                                                                                                                    "value": "20D"
                                                                                                                                                                                                                                  },
                                                                                                                                                                                                                                  "div": 22,
                                                                                                                                                                                                                                  "custom_location": {
                                                                                                                                                                                                                                    "confidence": {
                                                                                                                                                                                                                                      "Europe": 0.001481557279987631,
                                                                                                                                                                                                                                      "South America": 0.9978301961071496
                                                                                                                                                                                                                                    },
                                                                                                                                                                                                                                    "entropy": 0.017743205983759437,
                                                                                                                                                                                                                                    "value": "South America"
                                                                                                                                                                                                                                  },
                                                                                                                                                                                                                                  "num_date": {
                                                                                                                                                                                                                                    "confidence": [
                                                                                                                                                                                                                                      2021.0326086523519,
                                                                                                                                                                                                                                      2021.0674564939306
                                                                                                                                                                                                                                    ],
                                                                                                                                                                                                                                    "value": 2021.0575218944653
                                                                                                                                                                                                                                  },
                                                                                                                                                                                                                                  "subclade_membership": {
                                                                                                                                                                                                                                    "value": "20D"
                                                                                                                                                                                                                                  }
                                                                                                                                                                                                                                }
                                                                                                                                                                                                                              }
                                                                                                                                                                                                                            ],
                                                                                                                                                                                                                            "name": "NODE_0002285",
                                                                                                                                                                                                                            "node_attrs": {
                                                                                                                                                                                                                              "clade_membership": {
                                                                                                                                                                                                                                "value": "20D"
                                                                                                                                                                                                                              },
                                                                                                                                                                                                                              "div": 22,
                                                                                                                                                                                                                              "custom_location": {
                                                                                                                                                                                                                                "confidence": {
                                                                                                                                                                                                                                  "Europe": 0.0014826681764182489,
                                                                                                                                                                                                                                  "South America": 0.9978287929443809
                                                                                                                                                                                                                                },
                                                                                                                                                                                                                                "entropy": 0.017752925291060154,
                                                                                                                                                                                                                                "value": "South America"
                                                                                                                                                                                                                              },
                                                                                                                                                                                                                              "num_date": {
                                                                                                                                                                                                                                "confidence": [
                                                                                                                                                                                                                                  2021.033238902239,
                                                                                                                                                                                                                                  2021.0636777142283
                                                                                                                                                                                                                                ],
                                                                                                                                                                                                                                "value": 2021.0494959376658
                                                                                                                                                                                                                              },
                                                                                                                                                                                                                              "subclade_membership": {
                                                                                                                                                                                                                                "value": "20D"
                                                                                                                                                                                                                              }
                                                                                                                                                                                                                            }
                                                                                                                                                                                                                          }
                                                                                                                                                                                                                        ],
                                                                                                                                                                                                                        "name": "NODE_0002280",
                                                                                                                                                                                                                        "node_attrs": {
                                                                                                                                                                                                                          "clade_membership": {
                                                                                                                                                                                                                            "value": "20D"
                                                                                                                                                                                                                          },
                                                                                                                                                                                                                          "div": 22,
                                                                                                                                                                                                                          "custom_location": {
                                                                                                                                                                                                                            "confidence": {
                                                                                                                                                                                                                              "Europe": 0.0013444919209037551,
                                                                                                                                                                                                                              "South America": 0.9980163883652396
                                                                                                                                                                                                                            },
                                                                                                                                                                                                                            "entropy": 0.016421928819400283,
                                                                                                                                                                                                                            "value": "South America"
                                                                                                                                                                                                                          },
                                                                                                                                                                                                                          "num_date": {
                                                                                                                                                                                                                            "confidence": [
                                                                                                                                                                                                                              2021.0262057257266,
                                                                                                                                                                                                                              2021.0611063255649
                                                                                                                                                                                                                            ],
                                                                                                                                                                                                                            "value": 2021.0477991031623
                                                                                                                                                                                                                          },
                                                                                                                                                                                                                          "subclade_membership": {
                                                                                                                                                                                                                            "value": "20D"
                                                                                                                                                                                                                          }
                                                                                                                                                                                                                        }
                                                                                                                                                                                                                      }
                                                                                                                                                                                                                    ],
                                                                                                                                                                                                                    "name": "NODE_0002279",
                                                                                                                                                                                                                    "node_attrs": {
                                                                                                                                                                                                                      "clade_membership": {
                                                                                                                                                                                                                        "value": "20D"
                                                                                                                                                                                                                      },
                                                                                                                                                                                                                      "div": 22,
                                                                                                                                                                                                                      "custom_location": {
                                                                                                                                                                                                                        "confidence": {
                                                                                                                                                                                                                          "Europe": 0.0013326622186517003,
                                                                                                                                                                                                                          "South America": 0.9980317878095158
                                                                                                                                                                                                                        },
                                                                                                                                                                                                                        "entropy": 0.016312969036119732,
                                                                                                                                                                                                                        "value": "South America"
                                                                                                                                                                                                                      },
                                                                                                                                                                                                                      "num_date": {
                                                                                                                                                                                                                        "confidence": [
                                                                                                                                                                                                                          2020.995021549526,
                                                                                                                                                                                                                          2021.05658060946
                                                                                                                                                                                                                        ],
                                                                                                                                                                                                                        "value": 2021.0480763541036
                                                                                                                                                                                                                      },
                                                                                                                                                                                                                      "subclade_membership": {
                                                                                                                                                                                                                        "value": "20D"
                                                                                                                                                                                                                      }
                                                                                                                                                                                                                    }
                                                                                                                                                                                                                  }
                                                                                                                                                                                                                ],
                                                                                                                                                                                                                "name": "NODE_0002278",
                                                                                                                                                                                                                "node_attrs": {
                                                                                                                                                                                                                  "clade_membership": {
                                                                                                                                                                                                                    "value": "20D"
                                                                                                                                                                                                                  },
                                                                                                                                                                                                                  "div": 22,
                                                                                                                                                                                                                  "custom_location": {
                                                                                                                                                                                                                    "confidence": {
                                                                                                                                                                                                                      "Europe": 0.0013433124328191012,
                                                                                                                                                                                                                      "South America": 0.9980178788275685
                                                                                                                                                                                                                    },
                                                                                                                                                                                                                    "entropy": 0.01641146349117335,
                                                                                                                                                                                                                    "value": "South America"
                                                                                                                                                                                                                  },
                                                                                                                                                                                                                  "num_date": {
                                                                                                                                                                                                                    "confidence": [
                                                                                                                                                                                                                      2020.977045701328,
                                                                                                                                                                                                                      2021.0524101256035
                                                                                                                                                                                                                    ],
                                                                                                                                                                                                                    "value": 2021.0379445434774
                                                                                                                                                                                                                  },
                                                                                                                                                                                                                  "subclade_membership": {
                                                                                                                                                                                                                    "value": "20D"
                                                                                                                                                                                                                  }
                                                                                                                                                                                                                }
                                                                                                                                                                                                              }
                                                                                                                                                                                                            ],
                                                                                                                                                                                                            "name": "NODE_0002271",
                                                                                                                                                                                                            "node_attrs": {
                                                                                                                                                                                                              "clade_membership": {
                                                                                                                                                                                                                "value": "20D"
                                                                                                                                                                                                              },
                                                                                                                                                                                                              "div": 22,
                                                                                                                                                                                                              "custom_location": {
                                                                                                                                                                                                                "confidence": {
                                                                                                                                                                                                                  "Europe": 0.0014698460035390294,
                                                                                                                                                                                                                  "South America": 0.9978454162822052
                                                                                                                                                                                                                },
                                                                                                                                                                                                                "entropy": 0.01763697272640336,
                                                                                                                                                                                                                "value": "South America"
                                                                                                                                                                                                              },
                                                                                                                                                                                                              "num_date": {
                                                                                                                                                                                                                "confidence": [
                                                                                                                                                                                                                  2020.9805803804481,
                                                                                                                                                                                                                  2021.049866332446
                                                                                                                                                                                                                ],
                                                                                                                                                                                                                "value": 2021.0368589830368
                                                                                                                                                                                                              },
                                                                                                                                                                                                              "subclade_membership": {
                                                                                                                                                                                                                "value": "20D"
                                                                                                                                                                                                              }
                                                                                                                                                                                                            }
                                                                                                                                                                                                          }
                                                                                                                                                                                                        ],
                                                                                                                                                                                                        "name": "NODE_0002269",
                                                                                                                                                                                                        "node_attrs": {
                                                                                                                                                                                                          "clade_membership": {
                                                                                                                                                                                                            "value": "20D"
                                                                                                                                                                                                          },
                                                                                                                                                                                                          "div": 22,
                                                                                                                                                                                                          "custom_location": {
                                                                                                                                                                                                            "confidence": {
                                                                                                                                                                                                              "Europe": 0.001344401050653569,
                                                                                                                                                                                                              "South America": 0.9980165002974575
                                                                                                                                                                                                            },
                                                                                                                                                                                                            "entropy": 0.016421147832755004,
                                                                                                                                                                                                            "value": "South America"
                                                                                                                                                                                                          },
                                                                                                                                                                                                          "num_date": {
                                                                                                                                                                                                            "confidence": [
                                                                                                                                                                                                              2020.9249917489205,
                                                                                                                                                                                                              2021.041445124393
                                                                                                                                                                                                            ],
                                                                                                                                                                                                            "value": 2021.0284661772848
                                                                                                                                                                                                          },
                                                                                                                                                                                                          "subclade_membership": {
                                                                                                                                                                                                            "value": "20D"
                                                                                                                                                                                                          }
                                                                                                                                                                                                        }
                                                                                                                                                                                                      }
                                                                                                                                                                                                    ],
                                                                                                                                                                                                    "name": "NODE_0002264",
                                                                                                                                                                                                    "node_attrs": {
                                                                                                                                                                                                      "clade_membership": {
                                                                                                                                                                                                        "value": "20D"
                                                                                                                                                                                                      },
                                                                                                                                                                                                      "div": 22,
                                                                                                                                                                                                      "custom_location": {
                                                                                                                                                                                                        "confidence": {
                                                                                                                                                                                                          "Europe": 0.0013443914655009697,
                                                                                                                                                                                                          "South America": 0.998016512523184
                                                                                                                                                                                                        },
                                                                                                                                                                                                        "entropy": 0.01642106180872459,
                                                                                                                                                                                                        "value": "South America"
                                                                                                                                                                                                      },
                                                                                                                                                                                                      "num_date": {
                                                                                                                                                                                                        "confidence": [
                                                                                                                                                                                                          2020.9250379428022,
                                                                                                                                                                                                          2021.0357656523956
                                                                                                                                                                                                        ],
                                                                                                                                                                                                        "value": 2021.0198868327013
                                                                                                                                                                                                      },
                                                                                                                                                                                                      "subclade_membership": {
                                                                                                                                                                                                        "value": "20D"
                                                                                                                                                                                                      }
                                                                                                                                                                                                    }
                                                                                                                                                                                                  }
                                                                                                                                                                                                ],
                                                                                                                                                                                                "name": "NODE_0002260",
                                                                                                                                                                                                "node_attrs": {
                                                                                                                                                                                                  "clade_membership": {
                                                                                                                                                                                                    "value": "20D"
                                                                                                                                                                                                  },
                                                                                                                                                                                                  "div": 22,
                                                                                                                                                                                                  "custom_location": {
                                                                                                                                                                                                    "confidence": {
                                                                                                                                                                                                      "Europe": 0.0014697328914101498,
                                                                                                                                                                                                      "South America": 0.9978455651272875
                                                                                                                                                                                                    },
                                                                                                                                                                                                    "entropy": 0.017635930177757615,
                                                                                                                                                                                                    "value": "South America"
                                                                                                                                                                                                  },
                                                                                                                                                                                                  "num_date": {
                                                                                                                                                                                                    "confidence": [
                                                                                                                                                                                                      2020.9255319594502,
                                                                                                                                                                                                      2021.0285591437894
                                                                                                                                                                                                    ],
                                                                                                                                                                                                    "value": 2021.011846984168
                                                                                                                                                                                                  },
                                                                                                                                                                                                  "subclade_membership": {
                                                                                                                                                                                                    "value": "20D"
                                                                                                                                                                                                  }
                                                                                                                                                                                                }
                                                                                                                                                                                              }
                                                                                                                                                                                            ],
                                                                                                                                                                                            "name": "NODE_0002258",
                                                                                                                                                                                            "node_attrs": {
                                                                                                                                                                                              "clade_membership": {
                                                                                                                                                                                                "value": "20D"
                                                                                                                                                                                              },
                                                                                                                                                                                              "div": 22,
                                                                                                                                                                                              "custom_location": {
                                                                                                                                                                                                "confidence": {
                                                                                                                                                                                                  "Europe": 0.0014696327898222577,
                                                                                                                                                                                                  "South America": 0.9978456894764165
                                                                                                                                                                                                },
                                                                                                                                                                                                "entropy": 0.017635071432793893,
                                                                                                                                                                                                "value": "South America"
                                                                                                                                                                                              },
                                                                                                                                                                                              "num_date": {
                                                                                                                                                                                                "confidence": [
                                                                                                                                                                                                  2020.9265915455728,
                                                                                                                                                                                                  2021.020951418459
                                                                                                                                                                                                ],
                                                                                                                                                                                                "value": 2021.009487289538
                                                                                                                                                                                              },
                                                                                                                                                                                              "subclade_membership": {
                                                                                                                                                                                                "value": "20D"
                                                                                                                                                                                              }
                                                                                                                                                                                            }
                                                                                                                                                                                          }
                                                                                                                                                                                        ],
                                                                                                                                                                                        "name": "NODE_0002257",
                                                                                                                                                                                        "node_attrs": {
                                                                                                                                                                                          "clade_membership": {
                                                                                                                                                                                            "value": "20D"
                                                                                                                                                                                          },
                                                                                                                                                                                          "div": 22,
                                                                                                                                                                                          "custom_location": {
                                                                                                                                                                                            "confidence": {
                                                                                                                                                                                              "Europe": 0.0013432926742320717,
                                                                                                                                                                                              "South America": 0.9980179035930826
                                                                                                                                                                                            },
                                                                                                                                                                                            "entropy": 0.016411289935475266,
                                                                                                                                                                                            "value": "South America"
                                                                                                                                                                                          },
                                                                                                                                                                                          "num_date": {
                                                                                                                                                                                            "confidence": [
                                                                                                                                                                                              2020.9289096714135,
                                                                                                                                                                                              2021.018333200658
                                                                                                                                                                                            ],
                                                                                                                                                                                            "value": 2021.0091240899753
                                                                                                                                                                                          },
                                                                                                                                                                                          "subclade_membership": {
                                                                                                                                                                                            "value": "20D"
                                                                                                                                                                                          }
                                                                                                                                                                                        }
                                                                                                                                                                                      }
                                                                                                                                                                                    ],
                                                                                                                                                                                    "name": "NODE_0002131",
                                                                                                                                                                                    "node_attrs": {
                                                                                                                                                                                      "clade_membership": {
                                                                                                                                                                                        "value": "20D"
                                                                                                                                                                                      },
                                                                                                                                                                                      "div": 22,
                                                                                                                                                                                      "custom_location": {
                                                                                                                                                                                        "confidence": {
                                                                                                                                                                                          "Europe": 0.001332660647195961,
                                                                                                                                                                                          "South America": 0.9980317897529994
                                                                                                                                                                                        },
                                                                                                                                                                                        "entropy": 0.016312955446003703,
                                                                                                                                                                                        "value": "South America"
                                                                                                                                                                                      },
                                                                                                                                                                                      "num_date": {
                                                                                                                                                                                        "confidence": [
                                                                                                                                                                                          2020.9321334982226,
                                                                                                                                                                                          2021.016921717844
                                                                                                                                                                                        ],
                                                                                                                                                                                        "value": 2021.003397839541
                                                                                                                                                                                      },
                                                                                                                                                                                      "subclade_membership": {
                                                                                                                                                                                        "value": "20D"
                                                                                                                                                                                      }
                                                                                                                                                                                    }
                                                                                                                                                                                  }
                                                                                                                                                                                ],
                                                                                                                                                                                "name": "NODE_0002130",
                                                                                                                                                                                "node_attrs": {
                                                                                                                                                                                  "clade_membership": {
                                                                                                                                                                                    "value": "20D"
                                                                                                                                                                                  },
                                                                                                                                                                                  "div": 22,
                                                                                                                                                                                  "custom_location": {
                                                                                                                                                                                    "confidence": {
                                                                                                                                                                                      "Europe": 0.0013444945380090923,
                                                                                                                                                                                      "South America": 0.9980163850729644
                                                                                                                                                                                    },
                                                                                                                                                                                    "entropy": 0.016421951909208875,
                                                                                                                                                                                    "value": "South America"
                                                                                                                                                                                  },
                                                                                                                                                                                  "num_date": {
                                                                                                                                                                                    "confidence": [
                                                                                                                                                                                      2020.9458938134035,
                                                                                                                                                                                      2021.010005915133
                                                                                                                                                                                    ],
                                                                                                                                                                                    "value": 2020.997780174089
                                                                                                                                                                                  },
                                                                                                                                                                                  "subclade_membership": {
                                                                                                                                                                                    "value": "20D"
                                                                                                                                                                                  }
                                                                                                                                                                                }
                                                                                                                                                                              }
                                                                                                                                                                            ],
                                                                                                                                                                            "name": "NODE_0002102",
                                                                                                                                                                            "node_attrs": {
                                                                                                                                                                              "clade_membership": {
                                                                                                                                                                                "value": "20D"
                                                                                                                                                                              },
                                                                                                                                                                              "div": 22,
                                                                                                                                                                              "custom_location": {
                                                                                                                                                                                "confidence": {
                                                                                                                                                                                  "Europe": 0.001482698150985661,
                                                                                                                                                                                  "South America": 0.9978287543710879
                                                                                                                                                                                },
                                                                                                                                                                                "entropy": 0.017753193720938695,
                                                                                                                                                                                "value": "South America"
                                                                                                                                                                              },
                                                                                                                                                                              "num_date": {
                                                                                                                                                                                "confidence": [
                                                                                                                                                                                  2020.9459740641162,
                                                                                                                                                                                  2021.0081275321288
                                                                                                                                                                                ],
                                                                                                                                                                                "value": 2020.991732946305
                                                                                                                                                                              },
                                                                                                                                                                              "subclade_membership": {
                                                                                                                                                                                "value": "20D"
                                                                                                                                                                              }
                                                                                                                                                                            }
                                                                                                                                                                          }
                                                                                                                                                                        ],
                                                                                                                                                                        "name": "NODE_0002101",
                                                                                                                                                                        "node_attrs": {
                                                                                                                                                                          "clade_membership": {
                                                                                                                                                                            "value": "20D"
                                                                                                                                                                          },
                                                                                                                                                                          "div": 22,
                                                                                                                                                                          "custom_location": {
                                                                                                                                                                            "confidence": {
                                                                                                                                                                              "Europe": 0.0013562341701209247,
                                                                                                                                                                              "South America": 0.9980011002277299
                                                                                                                                                                            },
                                                                                                                                                                            "entropy": 0.016529980981761738,
                                                                                                                                                                            "value": "South America"
                                                                                                                                                                          },
                                                                                                                                                                          "num_date": {
                                                                                                                                                                            "confidence": [
                                                                                                                                                                              2020.945286839585,
                                                                                                                                                                              2021.0058940869571
                                                                                                                                                                            ],
                                                                                                                                                                            "value": 2020.9877774513027
                                                                                                                                                                          },
                                                                                                                                                                          "subclade_membership": {
                                                                                                                                                                            "value": "20D"
                                                                                                                                                                          }
                                                                                                                                                                        }
                                                                                                                                                                      }
                                                                                                                                                                    ],
                                                                                                                                                                    "name": "NODE_0002095",
                                                                                                                                                                    "node_attrs": {
                                                                                                                                                                      "clade_membership": {
                                                                                                                                                                        "value": "20D"
                                                                                                                                                                      },
                                                                                                                                                                      "div": 22,
                                                                                                                                                                      "custom_location": {
                                                                                                                                                                        "confidence": {
                                                                                                                                                                          "Europe": 0.0014580815671846447,
                                                                                                                                                                          "South America": 0.9978607161453952
                                                                                                                                                                        },
                                                                                                                                                                        "entropy": 0.017530051936052084,
                                                                                                                                                                        "value": "South America"
                                                                                                                                                                      },
                                                                                                                                                                      "num_date": {
                                                                                                                                                                        "confidence": [
                                                                                                                                                                          2020.945229174001,
                                                                                                                                                                          2020.998674587492
                                                                                                                                                                        ],
                                                                                                                                                                        "value": 2020.9824421274577
                                                                                                                                                                      },
                                                                                                                                                                      "subclade_membership": {
                                                                                                                                                                        "value": "20D"
                                                                                                                                                                      }
                                                                                                                                                                    }
                                                                                                                                                                  }
                                                                                                                                                                ],
                                                                                                                                                                "name": "NODE_0002091",
                                                                                                                                                                "node_attrs": {
                                                                                                                                                                  "clade_membership": {
                                                                                                                                                                    "value": "20D"
                                                                                                                                                                  },
                                                                                                                                                                  "div": 22,
                                                                                                                                                                  "custom_location": {
                                                                                                                                                                    "confidence": {
                                                                                                                                                                      "Europe": 0.0013420974167609378,
                                                                                                                                                                      "South America": 0.9980194138845234
                                                                                                                                                                    },
                                                                                                                                                                    "entropy": 0.016400684284393084,
                                                                                                                                                                    "value": "South America"
                                                                                                                                                                  },
                                                                                                                                                                  "num_date": {
                                                                                                                                                                    "confidence": [
                                                                                                                                                                      2020.9447438300665,
                                                                                                                                                                      2020.9933921980999
                                                                                                                                                                    ],
                                                                                                                                                                    "value": 2020.9751092192769
                                                                                                                                                                  },
                                                                                                                                                                  "subclade_membership": {
                                                                                                                                                                    "value": "20D"
                                                                                                                                                                  }
                                                                                                                                                                }
                                                                                                                                                              }
                                                                                                                                                            ],
                                                                                                                                                            "name": "NODE_0002087",
                                                                                                                                                            "node_attrs": {
                                                                                                                                                              "clade_membership": {
                                                                                                                                                                "value": "20D"
                                                                                                                                                              },
                                                                                                                                                              "div": 22,
                                                                                                                                                              "custom_location": {
                                                                                                                                                                "confidence": {
                                                                                                                                                                  "Europe": 0.0013312295631691753,
                                                                                                                                                                  "South America": 0.9980335946474499
                                                                                                                                                                },
                                                                                                                                                                "entropy": 0.016300273062180168,
                                                                                                                                                                "value": "South America"
                                                                                                                                                              },
                                                                                                                                                              "num_date": {
                                                                                                                                                                "confidence": [
                                                                                                                                                                  2020.9418612074464,
                                                                                                                                                                  2020.990369060707
                                                                                                                                                                ],
                                                                                                                                                                "value": 2020.972147662052
                                                                                                                                                              },
                                                                                                                                                              "subclade_membership": {
                                                                                                                                                                "value": "20D"
                                                                                                                                                              }
                                                                                                                                                            }
                                                                                                                                                          }
                                                                                                                                                        ],
                                                                                                                                                        "name": "NODE_0002081",
                                                                                                                                                        "node_attrs": {
                                                                                                                                                          "clade_membership": {
                                                                                                                                                            "value": "20D"
                                                                                                                                                          },
                                                                                                                                                          "div": 22,
                                                                                                                                                          "custom_location": {
                                                                                                                                                            "confidence": {
                                                                                                                                                              "Europe": 0.0013301380386278557,
                                                                                                                                                              "South America": 0.9980349775376258
                                                                                                                                                            },
                                                                                                                                                            "entropy": 0.016290544232622956,
                                                                                                                                                            "value": "South America"
                                                                                                                                                          },
                                                                                                                                                          "num_date": {
                                                                                                                                                            "confidence": [
                                                                                                                                                              2020.9385603515095,
                                                                                                                                                              2020.980921336907
                                                                                                                                                            ],
                                                                                                                                                            "value": 2020.9701050568701
                                                                                                                                                          },
                                                                                                                                                          "subclade_membership": {
                                                                                                                                                            "value": "20D"
                                                                                                                                                          }
                                                                                                                                                        }
                                                                                                                                                      }
                                                                                                                                                    ],
                                                                                                                                                    "name": "NODE_0002077",
                                                                                                                                                    "node_attrs": {
                                                                                                                                                      "clade_membership": {
                                                                                                                                                        "value": "20D"
                                                                                                                                                      },
                                                                                                                                                      "div": 22,
                                                                                                                                                      "custom_location": {
                                                                                                                                                        "confidence": {
                                                                                                                                                          "Europe": 0.0013291501356229537,
                                                                                                                                                          "South America": 0.9980362346084866
                                                                                                                                                        },
                                                                                                                                                        "entropy": 0.016281690904317653,
                                                                                                                                                        "value": "South America"
                                                                                                                                                      },
                                                                                                                                                      "num_date": {
                                                                                                                                                        "confidence": [
                                                                                                                                                          2020.9382945718323,
                                                                                                                                                          2020.9775477728183
                                                                                                                                                        ],
                                                                                                                                                        "value": 2020.962405323339
                                                                                                                                                      },
                                                                                                                                                      "subclade_membership": {
                                                                                                                                                        "value": "20D"
                                                                                                                                                      }
                                                                                                                                                    }
                                                                                                                                                  }
                                                                                                                                                ],
                                                                                                                                                "name": "NODE_0002076",
                                                                                                                                                "node_attrs": {
                                                                                                                                                  "clade_membership": {
                                                                                                                                                    "value": "20D"
                                                                                                                                                  },
                                                                                                                                                  "div": 22,
                                                                                                                                                  "custom_location": {
                                                                                                                                                    "confidence": {
                                                                                                                                                      "Europe": 0.0013195267396491016,
                                                                                                                                                      "South America": 0.9980489042879636
                                                                                                                                                    },
                                                                                                                                                    "entropy": 0.016191691566998033,
                                                                                                                                                    "value": "South America"
                                                                                                                                                  },
                                                                                                                                                  "num_date": {
                                                                                                                                                    "confidence": [
                                                                                                                                                      2020.9276563611322,
                                                                                                                                                      2020.9745767889954
                                                                                                                                                    ],
                                                                                                                                                    "value": 2020.9591756044747
                                                                                                                                                  },
                                                                                                                                                  "subclade_membership": {
                                                                                                                                                    "value": "20D"
                                                                                                                                                  }
                                                                                                                                                }
                                                                                                                                              }
                                                                                                                                            ],
                                                                                                                                            "name": "NODE_0002075",
                                                                                                                                            "node_attrs": {
                                                                                                                                              "clade_membership": {
                                                                                                                                                "value": "20D"
                                                                                                                                              },
                                                                                                                                              "div": 22,
                                                                                                                                              "custom_location": {
                                                                                                                                                "confidence": {
                                                                                                                                                  "Europe": 0.0012171643378725513,
                                                                                                                                                  "South America": 0.9981910766154344
                                                                                                                                                },
                                                                                                                                                "entropy": 0.015163404853648607,
                                                                                                                                                "value": "South America"
                                                                                                                                              },
                                                                                                                                              "num_date": {
                                                                                                                                                "confidence": [
                                                                                                                                                  2020.922345550501,
                                                                                                                                                  2020.9645764340337
                                                                                                                                                ],
                                                                                                                                                "value": 2020.94613011815
                                                                                                                                              },
                                                                                                                                              "subclade_membership": {
                                                                                                                                                "value": "20D"
                                                                                                                                              }
                                                                                                                                            }
                                                                                                                                          }
                                                                                                                                        ],
                                                                                                                                        "name": "NODE_0003510",
                                                                                                                                        "node_attrs": {
                                                                                                                                          "clade_membership": {
                                                                                                                                            "value": "20D"
                                                                                                                                          },
                                                                                                                                          "div": 22,
                                                                                                                                          "custom_location": {
                                                                                                                                            "confidence": {
                                                                                                                                              "South America": 0.9998196813587676
                                                                                                                                            },
                                                                                                                                            "entropy": 0.0018640573441593977,
                                                                                                                                            "value": "South America"
                                                                                                                                          },
                                                                                                                                          "num_date": {
                                                                                                                                            "confidence": [
                                                                                                                                              2020.910370563471,
                                                                                                                                              2020.9607393943736
                                                                                                                                            ],
                                                                                                                                            "value": 2020.9431311181827
                                                                                                                                          },
                                                                                                                                          "subclade_membership": {
                                                                                                                                            "value": "20D"
                                                                                                                                          }
                                                                                                                                        }
                                                                                                                                      }
                                                                                                                                    ],
                                                                                                                                    "name": "NODE_0002239",
                                                                                                                                    "node_attrs": {
                                                                                                                                      "clade_membership": {
                                                                                                                                        "value": "20D"
                                                                                                                                      },
                                                                                                                                      "div": 21,
                                                                                                                                      "custom_location": {
                                                                                                                                        "confidence": {
                                                                                                                                          "Europe": 0.0013581029603497656,
                                                                                                                                          "South America": 0.9979998267647704
                                                                                                                                        },
                                                                                                                                        "entropy": 0.016537169384338142,
                                                                                                                                        "value": "South America"
                                                                                                                                      },
                                                                                                                                      "num_date": {
                                                                                                                                        "confidence": [
                                                                                                                                          2020.8758348941735,
                                                                                                                                          2020.953221950872
                                                                                                                                        ],
                                                                                                                                        "value": 2020.9286656362335
                                                                                                                                      },
                                                                                                                                      "subclade_membership": {
                                                                                                                                        "value": "20D"
                                                                                                                                      }
                                                                                                                                    }
                                                                                                                                  }
                                                                                                                                ],
                                                                                                                                "name": "NODE_0002237",
                                                                                                                                "node_attrs": {
                                                                                                                                  "clade_membership": {
                                                                                                                                    "value": "20D"
                                                                                                                                  },
                                                                                                                                  "div": 21,
                                                                                                                                  "custom_location": {
                                                                                                                                    "confidence": {
                                                                                                                                      "Europe": 0.0013330979980497185,
                                                                                                                                      "South America": 0.9980313715791412
                                                                                                                                    },
                                                                                                                                    "entropy": 0.016315684742061985,
                                                                                                                                    "value": "South America"
                                                                                                                                  },
                                                                                                                                  "num_date": {
                                                                                                                                    "confidence": [
                                                                                                                                      2020.858220691483,
                                                                                                                                      2020.9483688255498
                                                                                                                                    ],
                                                                                                                                    "value": 2020.897199795872
                                                                                                                                  },
                                                                                                                                  "subclade_membership": {
                                                                                                                                    "value": "20D"
                                                                                                                                  }
                                                                                                                                }
                                                                                                                              }
                                                                                                                            ],
                                                                                                                            "name": "NODE_0001994",
                                                                                                                            "node_attrs": {
                                                                                                                              "clade_membership": {
                                                                                                                                "value": "20D"
                                                                                                                              },
                                                                                                                              "div": 21,
                                                                                                                              "custom_location": {
                                                                                                                                "confidence": {
                                                                                                                                  "Europe": 0.0013348666198404122,
                                                                                                                                  "South America": 0.9980302194020612
                                                                                                                                },
                                                                                                                                "entropy": 0.016322049632557168,
                                                                                                                                "value": "South America"
                                                                                                                              },
                                                                                                                              "num_date": {
                                                                                                                                "confidence": [
                                                                                                                                  2020.8320776245891,
                                                                                                                                  2020.9465481026975
                                                                                                                                ],
                                                                                                                                "value": 2020.8834362448663
                                                                                                                              },
                                                                                                                              "subclade_membership": {
                                                                                                                                "value": "20D"
                                                                                                                              }
                                                                                                                            }
                                                                                                                          }
                                                                                                                        ],
                                                                                                                        "name": "NODE_0003477",
                                                                                                                        "node_attrs": {
                                                                                                                          "clade_membership": {
                                                                                                                            "value": "20D"
                                                                                                                          },
                                                                                                                          "div": 21,
                                                                                                                          "custom_location": {
                                                                                                                            "confidence": {
                                                                                                                              "South America": 0.9997982525433055
                                                                                                                            },
                                                                                                                            "entropy": 0.0020602916784184613,
                                                                                                                            "value": "South America"
                                                                                                                          },
                                                                                                                          "num_date": {
                                                                                                                            "confidence": [
                                                                                                                              2020.803802037216,
                                                                                                                              2020.9390850412126
                                                                                                                            ],
                                                                                                                            "value": 2020.8594546125503
                                                                                                                          },
                                                                                                                          "subclade_membership": {
                                                                                                                            "value": "20D"
                                                                                                                          }
                                                                                                                        }
                                                                                                                      }
                                                                                                                    ],
                                                                                                                    "name": "NODE_0002180",
                                                                                                                    "node_attrs": {
                                                                                                                      "clade_membership": {
                                                                                                                        "value": "20D"
                                                                                                                      },
                                                                                                                      "div": 11,
                                                                                                                      "custom_location": {
                                                                                                                        "confidence": {
                                                                                                                          "Europe": 0.0013719501340825548,
                                                                                                                          "South America": 0.9979829305379343
                                                                                                                        },
                                                                                                                        "entropy": 0.01665470806385174,
                                                                                                                        "value": "South America"
                                                                                                                      },
                                                                                                                      "num_date": {
                                                                                                                        "confidence": [
                                                                                                                          2020.3265152085937,
                                                                                                                          2020.4372994970804
                                                                                                                        ],
                                                                                                                        "value": 2020.3785013679933
                                                                                                                      },
                                                                                                                      "subclade_membership": {
                                                                                                                        "value": "20D"
                                                                                                                      }
                                                                                                                    }
                                                                                                                  }
                                                                                                                ],
                                                                                                                "name": "NODE_0002174",
                                                                                                                "node_attrs": {
                                                                                                                  "clade_membership": {
                                                                                                                    "value": "20D"
                                                                                                                  },
                                                                                                                  "div": 11,
                                                                                                                  "custom_location": {
                                                                                                                    "confidence": {
                                                                                                                      "Europe": 0.001501499613331222,
                                                                                                                      "South America": 0.997801201296524
                                                                                                                    },
                                                                                                                    "entropy": 0.017952001766203797,
                                                                                                                    "value": "South America"
                                                                                                                  },
                                                                                                                  "num_date": {
                                                                                                                    "confidence": [
                                                                                                                      2020.287369803937,
                                                                                                                      2020.433988029361
                                                                                                                    ],
                                                                                                                    "value": 2020.3440379000303
                                                                                                                  },
                                                                                                                  "subclade_membership": {
                                                                                                                    "value": "20D"
                                                                                                                  }
                                                                                                                }
                                                                                                              }
                                                                                                            ],
                                                                                                            "name": "NODE_0002171",
                                                                                                            "node_attrs": {
                                                                                                              "clade_membership": {
                                                                                                                "value": "20D"
                                                                                                              },
                                                                                                              "div": 11,
                                                                                                              "custom_location": {
                                                                                                                "confidence": {
                                                                                                                  "Europe": 0.0016238582577536053,
                                                                                                                  "South America": 0.9975618999641617
                                                                                                                },
                                                                                                                "entropy": 0.019739613033280118,
                                                                                                                "value": "South America"
                                                                                                              },
                                                                                                              "num_date": {
                                                                                                                "confidence": [
                                                                                                                  2020.2702935419493,
                                                                                                                  2020.4266490812618
                                                                                                                ],
                                                                                                                "value": 2020.2931492281261
                                                                                                              },
                                                                                                              "subclade_membership": {
                                                                                                                "value": "20D"
                                                                                                              }
                                                                                                            }
                                                                                                          }
                                                                                                        ],
                                                                                                        "name": "NODE_0002170",
                                                                                                        "node_attrs": {
                                                                                                          "clade_membership": {
                                                                                                            "value": "20D"
                                                                                                          },
                                                                                                          "div": 11,
                                                                                                          "custom_location": {
                                                                                                            "confidence": {
                                                                                                              "Africa": 0.0025399045078159047,
                                                                                                              "Europe": 0.003915780370377641,
                                                                                                              "South America": 0.9925260374168923
                                                                                                            },
                                                                                                            "entropy": 0.052287638909942515,
                                                                                                            "value": "South America"
                                                                                                          },
                                                                                                          "num_date": {
                                                                                                            "confidence": [
                                                                                                              2020.2720576954557,
                                                                                                              2020.282786885246
                                                                                                            ],
                                                                                                            "value": 2020.282786885246
                                                                                                          },
                                                                                                          "subclade_membership": {
                                                                                                            "value": "20D"
                                                                                                          }
                                                                                                        }
                                                                                                      }
                                                                                                    ],
                                                                                                    "name": "NODE_0002168",
                                                                                                    "node_attrs": {
                                                                                                      "clade_membership": {
                                                                                                        "value": "20D"
                                                                                                      },
                                                                                                      "div": 11,
                                                                                                      "custom_location": {
                                                                                                        "confidence": {
                                                                                                          "Africa": 0.04926309122060923,
                                                                                                          "Asia": 0.003216836199126893,
                                                                                                          "Europe": 0.02033950385078649,
                                                                                                          "South America": 0.9260752245000341
                                                                                                        },
                                                                                                        "entropy": 0.3255251352637462,
                                                                                                        "value": "South America"
                                                                                                      },
                                                                                                      "num_date": {
                                                                                                        "confidence": [
                                                                                                          2020.2274106377336,
                                                                                                          2020.2804230141755
                                                                                                        ],
                                                                                                        "value": 2020.27687720757
                                                                                                      },
                                                                                                      "subclade_membership": {
                                                                                                        "value": "20D"
                                                                                                      }
                                                                                                    }
                                                                                                  }
                                                                                                ],
                                                                                                "name": "NODE_0002167",
                                                                                                "node_attrs": {
                                                                                                  "clade_membership": {
                                                                                                    "value": "20D"
                                                                                                  },
                                                                                                  "div": 11,
                                                                                                  "custom_location": {
                                                                                                    "confidence": {
                                                                                                      "Africa": 0.00254488857327637,
                                                                                                      "Europe": 0.0039350666503323835,
                                                                                                      "South America": 0.992499486820887
                                                                                                    },
                                                                                                    "entropy": 0.05244130280854155,
                                                                                                    "value": "South America"
                                                                                                  },
                                                                                                  "num_date": {
                                                                                                    "confidence": [
                                                                                                      2020.2278552858777,
                                                                                                      2020.276603926167
                                                                                                    ],
                                                                                                    "value": 2020.27142185696
                                                                                                  },
                                                                                                  "subclade_membership": {
                                                                                                    "value": "20D"
                                                                                                  }
                                                                                                }
                                                                                              }
                                                                                            ],
                                                                                            "name": "NODE_0002166",
                                                                                            "node_attrs": {
                                                                                              "clade_membership": {
                                                                                                "value": "20D"
                                                                                              },
                                                                                              "div": 11,
                                                                                              "custom_location": {
                                                                                                "confidence": {
                                                                                                  "Europe": 0.0017154138481499728,
                                                                                                  "South America": 0.9974526240057163
                                                                                                },
                                                                                                "entropy": 0.020472173776050137,
                                                                                                "value": "South America"
                                                                                              },
                                                                                              "num_date": {
                                                                                                "confidence": [
                                                                                                  2020.2280027422676,
                                                                                                  2020.2746766440346
                                                                                                ],
                                                                                                "value": 2020.2661902488946
                                                                                              },
                                                                                              "subclade_membership": {
                                                                                                "value": "20D"
                                                                                              }
                                                                                            }
                                                                                          }
                                                                                        ],
                                                                                        "name": "NODE_0002164",
                                                                                        "node_attrs": {
                                                                                          "clade_membership": {
                                                                                            "value": "20D"
                                                                                          },
                                                                                          "div": 11,
                                                                                          "custom_location": {
                                                                                            "confidence": {
                                                                                              "Europe": 0.0023529858243186244,
                                                                                              "South America": 0.9968143665926031
                                                                                            },
                                                                                            "entropy": 0.024413847289480366,
                                                                                            "value": "South America"
                                                                                          },
                                                                                          "num_date": {
                                                                                            "confidence": [
                                                                                              2020.2258100426818,
                                                                                              2020.273925838341
                                                                                            ],
                                                                                            "value": 2020.2580420681668
                                                                                          },
                                                                                          "subclade_membership": {
                                                                                            "value": "20D"
                                                                                          }
                                                                                        }
                                                                                      }
                                                                                    ],
                                                                                    "name": "NODE_0002157",
                                                                                    "node_attrs": {
                                                                                      "clade_membership": {
                                                                                        "value": "20D"
                                                                                      },
                                                                                      "div": 11,
                                                                                      "custom_location": {
                                                                                        "confidence": {
                                                                                          "Europe": 0.010006797777710788,
                                                                                          "South America": 0.9881885285818315
                                                                                        },
                                                                                        "entropy": 0.07142008908855822,
                                                                                        "value": "South America"
                                                                                      },
                                                                                      "num_date": {
                                                                                        "confidence": [
                                                                                          2020.1970835529903,
                                                                                          2020.2687579048804
                                                                                        ],
                                                                                        "value": 2020.2496271929015
                                                                                      },
                                                                                      "subclade_membership": {
                                                                                        "value": "20D"
                                                                                      }
                                                                                    }
                                                                                  }
                                                                                ],
                                                                                "name": "NODE_0002153",
                                                                                "node_attrs": {
                                                                                  "clade_membership": {
                                                                                    "value": "20D"
                                                                                  },
                                                                                  "div": 11,
                                                                                  "custom_location": {
                                                                                    "confidence": {
                                                                                      "Europe": 0.0023309750168693344,
                                                                                      "South America": 0.9968458611928652
                                                                                    },
                                                                                    "entropy": 0.024199505332203174,
                                                                                    "value": "South America"
                                                                                  },
                                                                                  "num_date": {
                                                                                    "confidence": [
                                                                                      2020.196640638912,
                                                                                      2020.2618132334549
                                                                                    ],
                                                                                    "value": 2020.2484292081099
                                                                                  },
                                                                                  "subclade_membership": {
                                                                                    "value": "20D"
                                                                                  }
                                                                                }
                                                                              }
                                                                            ],
                                                                            "name": "NODE_0002150",
                                                                            "node_attrs": {
                                                                              "clade_membership": {
                                                                                "value": "20D"
                                                                              },
                                                                              "div": 11,
                                                                              "custom_location": {
                                                                                "confidence": {
                                                                                  "Europe": 0.0015809935035075824,
                                                                                  "South America": 0.9977116684848674
                                                                                },
                                                                                "entropy": 0.018549449469938094,
                                                                                "value": "South America"
                                                                              },
                                                                              "num_date": {
                                                                                "confidence": [
                                                                                  2020.2069142298938,
                                                                                  2020.2588008658724
                                                                                ],
                                                                                "value": 2020.2339708843915
                                                                              },
                                                                              "subclade_membership": {
                                                                                "value": "20D"
                                                                              }
                                                                            }
                                                                          }
                                                                        ],
                                                                        "name": "NODE_0002146",
                                                                        "node_attrs": {
                                                                          "clade_membership": {
                                                                            "value": "20D"
                                                                          },
                                                                          "div": 11,
                                                                          "custom_location": {
                                                                            "confidence": {
                                                                              "Europe": 0.0014822999404920057,
                                                                              "South America": 0.9978303641596625
                                                                            },
                                                                            "entropy": 0.017740197269135425,
                                                                            "value": "South America"
                                                                          },
                                                                          "num_date": {
                                                                            "confidence": [
                                                                              2020.201238584087,
                                                                              2020.25502655522
                                                                            ],
                                                                            "value": 2020.2265988526033
                                                                          },
                                                                          "subclade_membership": {
                                                                            "value": "20D"
                                                                          }
                                                                        }
                                                                      }
                                                                    ],
                                                                    "name": "NODE_0002145",
                                                                    "node_attrs": {
                                                                      "clade_membership": {
                                                                        "value": "20D"
                                                                      },
                                                                      "div": 11,
                                                                      "custom_location": {
                                                                        "confidence": {
                                                                          "Europe": 0.0013602216185439361,
                                                                          "South America": 0.9979961375892761
                                                                        },
                                                                        "entropy": 0.01656465276658914,
                                                                        "value": "South America"
                                                                      },
                                                                      "num_date": {
                                                                        "confidence": [
                                                                          2020.189349130929,
                                                                          2020.2504172645552
                                                                        ],
                                                                        "value": 2020.2208788829348
                                                                      },
                                                                      "subclade_membership": {
                                                                        "value": "20D"
                                                                      }
                                                                    }
                                                                  }
                                                                ],
                                                                "name": "NODE_0002128",
                                                                "node_attrs": {
                                                                  "clade_membership": {
                                                                    "value": "20D"
                                                                  },
                                                                  "div": 11,
                                                                  "custom_location": {
                                                                    "confidence": {
                                                                      "Europe": 0.0015016249655844304,
                                                                      "South America": 0.9978044785149325
                                                                    },
                                                                    "entropy": 0.017921840804113215,
                                                                    "value": "South America"
                                                                  },
                                                                  "num_date": {
                                                                    "confidence": [
                                                                      2020.181790062842,
                                                                      2020.2450294788878
                                                                    ],
                                                                    "value": 2020.2070771093138
                                                                  },
                                                                  "subclade_membership": {
                                                                    "value": "20D"
                                                                  }
                                                                }
                                                              }
                                                            ],
                                                            "name": "NODE_0002125",
                                                            "node_attrs": {
                                                              "clade_membership": {
                                                                "value": "20D"
                                                              },
                                                              "div": 11,
                                                              "custom_location": {
                                                                "confidence": {
                                                                  "Europe": 0.0014857996601913672,
                                                                  "South America": 0.997824872919601
                                                                },
                                                                "entropy": 0.017780012528580136,
                                                                "value": "South America"
                                                              },
                                                              "num_date": {
                                                                "confidence": [
                                                                  2020.1960909488753,
                                                                  2020.2043986141116
                                                                ],
                                                                "value": 2020.2043986141116
                                                              },
                                                              "subclade_membership": {
                                                                "value": "20D"
                                                              }
                                                            }
                                                          }
                                                        ],
                                                        "name": "NODE_0002121",
                                                        "node_attrs": {
                                                          "clade_membership": {
                                                            "value": "20D"
                                                          },
                                                          "div": 11,
                                                          "custom_location": {
                                                            "confidence": {
                                                              "Europe": 0.0014712369651933188,
                                                              "South America": 0.9978436773327012
                                                            },
                                                            "entropy": 0.01764899995247445,
                                                            "value": "South America"
                                                          },
                                                          "num_date": {
                                                            "confidence": [
                                                              2020.1798300306054,
                                                              2020.201792306797
                                                            ],
                                                            "value": 2020.1995354707217
                                                          },
                                                          "subclade_membership": {
                                                            "value": "20D"
                                                          }
                                                        }
                                                      }
                                                    ],
                                                    "name": "NODE_0002120",
                                                    "node_attrs": {
                                                      "clade_membership": {
                                                        "value": "20D"
                                                      },
                                                      "div": 11,
                                                      "custom_location": {
                                                        "confidence": {
                                                          "Europe": 0.001343321837195538,
                                                          "South America": 0.9980178679591459
                                                        },
                                                        "entropy": 0.01641153813100105,
                                                        "value": "South America"
                                                      },
                                                      "num_date": {
                                                        "confidence": [
                                                          2020.1637726181082,
                                                          2020.1980379393679
                                                        ],
                                                        "value": 2020.1958342090095
                                                      },
                                                      "subclade_membership": {
                                                        "value": "20D"
                                                      }
                                                    }
                                                  }
                                                ],
                                                "name": "NODE_0002117",
                                                "node_attrs": {
                                                  "clade_membership": {
                                                    "value": "20D"
                                                  },
                                                  "div": 11,
                                                  "custom_location": {
                                                    "confidence": {
                                                      "Europe": 0.0013313874557727876,
                                                      "South America": 0.9980333972171993
                                                    },
                                                    "entropy": 0.016301657757678386,
                                                    "value": "South America"
                                                  },
                                                  "num_date": {
                                                    "confidence": [
                                                      2020.1560922163696,
                                                      2020.1956470478601
                                                    ],
                                                    "value": 2020.190775659309
                                                  },
                                                  "subclade_membership": {
                                                    "value": "20D"
                                                  }
                                                }
                                              }
                                            ],
                                            "name": "NODE_0002116",
                                            "node_attrs": {
                                              "clade_membership": {
                                                "value": "20D"
                                              },
                                              "div": 11,
                                              "custom_location": {
                                                "confidence": {
                                                  "Europe": 0.0013306400074754713,
                                                  "South America": 0.9980343271532393
                                                },
                                                "entropy": 0.01629514698510883,
                                                "value": "South America"
                                              },
                                              "num_date": {
                                                "confidence": [
                                                  2020.1761443107866,
                                                  2020.1894003953257
                                                ],
                                                "value": 2020.1894003953257
                                              },
                                              "subclade_membership": {
                                                "value": "20D"
                                              }
                                            }
                                          }
                                        ],
                                        "name": "NODE_0002055",
                                        "node_attrs": {
                                          "clade_membership": {
                                            "value": "20D"
                                          },
                                          "div": 11,
                                          "custom_location": {
                                            "confidence": {
                                              "Europe": 0.0013345121941180484,
                                              "South America": 0.998029054802637
                                            },
                                            "entropy": 0.016332881351835925,
                                            "value": "South America"
                                          },
                                          "num_date": {
                                            "confidence": [
                                              2020.1359551879996,
                                              2020.187795067063
                                            ],
                                            "value": 2020.1826574105737
                                          },
                                          "subclade_membership": {
                                            "value": "20D"
                                          }
                                        }
                                      }
                                    ],
                                    "name": "NODE_0001796",
                                    "node_attrs": {
                                      "clade_membership": {
                                        "value": "20D"
                                      },
                                      "div": 11,
                                      "custom_location": {
                                        "confidence": {
                                          "Europe": 0.0013619006685194929,
                                          "South America": 0.9979849185363746
                                        },
                                        "entropy": 0.01665835141621573,
                                        "value": "South America"
                                      },
                                      "num_date": {
                                        "confidence": [
                                          2020.160814628051,
                                          2020.1809551269591
                                        ],
                                        "value": 2020.1809551269591
                                      },
                                      "subclade_membership": {
                                        "value": "20D"
                                      }
                                    }
                                  }
                                ],
                                "name": "NODE_0003313",
                                "node_attrs": {
                                  "clade_membership": {
                                    "value": "20D"
                                  },
                                  "div": 11,
                                  "custom_location": {
                                    "confidence": {
                                      "South America": 0.9992914904020946
                                    },
                                    "entropy": 0.006485182123084498,
                                    "value": "South America"
                                  },
                                  "num_date": {
                                    "confidence": [
                                      2020.1198305723124,
                                      2020.1791763994236
                                    ],
                                    "value": 2020.1738745331816
                                  },
                                  "subclade_membership": {
                                    "value": "20D"
                                  }
                                }
                              }
                            ],
                            "name": "NODE_0003312",
                            "node_attrs": {
                              "clade_membership": {
                                "value": "20B"
                              },
                              "div": 9,
                              "custom_location": {
                                "confidence": {
                                  "Asia": 0.001462947520061191,
                                  "Brazil": 0.06456806783839783,
                                  "Europe": 0.022877353551513747,
                                  "South America": 0.9100184838735623
                                },
                                "entropy": 0.3671974229185062,
                                "value": "South America"
                              },
                              "num_date": {
                                "confidence": [
                                  2020.0979683423861,
                                  2020.169691762561
                                ],
                                "value": 2020.1502357928453
                              },
                              "subclade_membership": {
                                "value": "20B"
                              }
                            }
                          },
                          {
                            "branch_attrs": {
                              "labels": {
                                "aa": "N: I292T"
                              },
                              "mutations": {
                                "N": [
                                  "I292T"
                                ],
                                "nuc": [
                                  "T29148C"
                                ]
                              }
                            },
                            "children": [
                              {
                                "branch_attrs": {
                                  "labels": {
                                    "aa": "S: Y170H"
                                  },
                                  "mutations": {
                                    "S": [
                                      "Y170H"
                                    ],
                                    "nuc": [
                                      "C17304T",
                                      "T22070C"
                                    ]
                                  }
                                },
                                "name": "Brazil/0751CVL/2020",
                                "node_attrs": {

                                  "author": {
                                    "author": "Sant'Anna et al.",
                                    "value": "Sant'Anna et al."
                                  },
                                  "clade_membership": {
                                    "value": "20B"
                                  },
                                  "country": {
                                    "value": "Brazil"
                                  },
                                  "div": 10,
                                  "division": {
                                    "value": "Rio Grande do Sul"
                                  },
                                  "division_exposure": {
                                    "value": "Rio Grande do Sul"
                                  },
                                  "host": {
                                    "value": "human"
                                  },
                                  "custom_location": {
                                    "confidence": {
                                      "Rio Grande do Sul": 1.0
                                    },
                                    "entropy": -1.000088900581841e-12,
                                    "value": "Rio Grande do Sul"
                                  },
                                  "location": {
                                    "value": "Parob\u00e9"
                                  },
                                  "num_date": {
                                    "confidence": [
                                      2020.389344262295,
                                      2020.389344262295
                                    ],
                                    "value": 2020.389344262295
                                  },
                                  "originating_lab": {
                                    "value": "Hospital S\u00e3o Francisco de Assis"
                                  },
                                  "pangolin_lineage": {
                                    "value": "B.1.1.314"
                                  },
                                  "recency": {
                                    "value": "1-2 days ago"
                                  },
                                  "regiao": {
                                    "value": "taquara"
                                  },
                                  "region": {
                                    "value": "South America"
                                  },
                                  "region_exposure": {
                                    "value": "South America"
                                  },

                                  "subclade_membership": {
                                    "value": "20B"
                                  },
                                  "submitting_lab": {
                                    "value": "epiclin"
                                  }
                                }
                              },
                              {
                                "branch_attrs": {
                                  "labels": {
                                    "aa": "ORF6: I33T"
                                  },
                                  "mutations": {
                                    "ORF6": [
                                      "I33T"
                                    ],
                                    "nuc": [
                                      "T27299C"
                                    ]
                                  }
                                },
                                "children": [
                                  {
                                    "branch_attrs": {
                                      "labels": {
                                        "aa": "N: D22N, P344S"
                                      },
                                      "mutations": {
                                        "N": [
                                          "D22N",
                                          "P344S"
                                        ],
                                        "nuc": [
                                          "C18348T",
                                          "C23758T",
                                          "G28337A",
                                          "C29303T"
                                        ]
                                      }
                                    },
                                    "name": "Brazil/PR-L30-CD764/2020",
                                    "node_attrs": {

                                      "author": {
                                        "author": "Brazil-UK Centre for Arbovirus Discovery Diagnosis Genomics et al",
                                        "value": "Brazil-UK Centre for Arbovirus Discovery Diagnosis Genomics et al"
                                      },
                                      "clade_membership": {
                                        "value": "20B"
                                      },
                                      "country": {
                                        "value": "Brazil"
                                      },
                                      "div": 13,
                                      "division": {
                                        "value": "Paran\u00e1"
                                      },
                                      "division_exposure": {
                                        "value": "Paran\u00e1"
                                      },
                                      "gisaid_epi_isl": {
                                        "value": "EPI_ISL_722149"
                                      },
                                      "host": {
                                        "value": "Human"
                                      },
                                      "custom_location": {
                                        "confidence": {
                                          "Brazil": 1.0
                                        },
                                        "entropy": -1.000088900581841e-12,
                                        "value": "Brazil"
                                      },
                                      "num_date": {
                                        "confidence": [
                                          2020.2882513661202,
                                          2020.2882513661202
                                        ],
                                        "value": 2020.2882513661202
                                      },
                                      "originating_lab": {
                                        "value": "DB Diagnosticos do Brasil"
                                      },
                                      "pangolin_lineage": {
                                        "value": "B.1.1.33"
                                      },
                                      "recency": {
                                        "value": "Older"
                                      },
                                      "region": {
                                        "value": "South America"
                                      },
                                      "region_exposure": {
                                        "value": "South America"
                                      },

                                      "subclade_membership": {
                                        "value": "20B"
                                      },
                                      "submitting_lab": {
                                        "value": "Laborat\u00f3rio de Parasitologia M\u00e9dica - Instituto de Medicina Tropical - Universidade de S\u00e3o Paulo"
                                      },
                                      "url": "https://www.gisaid.org"
                                    }
                                  },
                                  {
                                    "branch_attrs": {
                                      "labels": {
                                        "aa": "ORF1a: K2029N, P2079S, Q3346K, T4161I; ORF1b: G2436C"
                                      },
                                      "mutations": {
                                        "ORF1a": [
                                          "K2029N",
                                          "P2079S",
                                          "Q3346K",
                                          "T4161I"
                                        ],
                                        "ORF1b": [
                                          "G2436C"
                                        ],
                                        "nuc": [
                                          "G6352T",
                                          "C6500T",
                                          "C10301A",
                                          "C12747T",
                                          "C12853T",
                                          "C16092T",
                                          "G20773T",
                                          "C21036T",
                                          "C22450T",
                                          "G24445A"
                                        ]
                                      }
                                    },
                                    "name": "Brazil/7698CVL/2020",
                                    "node_attrs": {

                                      "author": {
                                        "author": "Sant'Anna et al.",
                                        "value": "Sant'Anna et al."
                                      },
                                      "clade_membership": {
                                        "value": "20B"
                                      },
                                      "country": {
                                        "value": "Brazil"
                                      },
                                      "div": 19,
                                      "division": {
                                        "value": "Rio Grande do Sul"
                                      },
                                      "division_exposure": {
                                        "value": "Rio Grande do Sul"
                                      },
                                      "host": {
                                        "value": "human"
                                      },
                                      "custom_location": {
                                        "confidence": {
                                          "Rio Grande do Sul": 1.0
                                        },
                                        "entropy": -1.000088900581841e-12,
                                        "value": "Rio Grande do Sul"
                                      },
                                      "location": {
                                        "value": "Porto Alegre"
                                      },
                                      "num_date": {
                                        "confidence": [
                                          2020.5396174863388,
                                          2020.5396174863388
                                        ],
                                        "value": 2020.5396174863388
                                      },
                                      "originating_lab": {
                                        "value": "Diretoria de Vigil\u00e2ncia em Sa\u00fade"
                                      },
                                      "pangolin_lineage": {
                                        "value": "B.1.1.33"
                                      },
                                      "recency": {
                                        "value": "1-2 days ago"
                                      },
                                      "regiao": {
                                        "value": "porto_alegre"
                                      },
                                      "region": {
                                        "value": "South America"
                                      },
                                      "region_exposure": {
                                        "value": "South America"
                                      },

                                      "subclade_membership": {
                                        "value": "20B"
                                      },
                                      "submitting_lab": {
                                        "value": "epiclin"
                                      }
                                    }
                                  },
                                  {
                                    "branch_attrs": {
                                      "labels": {
                                        "aa": "ORF1a: T2087I"
                                      },
                                      "mutations": {
                                        "ORF1a": [
                                          "T2087I"
                                        ],
                                        "nuc": [
                                          "C4534T",
                                          "C6525T",
                                          "A18015G",
                                          "C25710T"
                                        ]
                                      }
                                    },
                                    "name": "Brazil/MA-IEC163069/2020",
                                    "node_attrs": {

                                      "author": {
                                        "author": "Santos et al",
                                        "paper_url": "https://dx.doi.org/10.1101/2020.06.17.158006",
                                        "title": "Genomic surveillance of SARS-CoV-2 reveals community transmission of a major lineage during the early pandemic phase in Brazil",
                                        "value": "Santos et al B"
                                      },
                                      "clade_membership": {
                                        "value": "20B"
                                      },
                                      "country": {
                                        "value": "Brazil"
                                      },
                                      "div": 13,
                                      "division": {
                                        "value": "Maranh\u00e3o"
                                      },
                                      "division_exposure": {
                                        "value": "Maranh\u00e3o"
                                      },
                                      "gisaid_epi_isl": {
                                        "value": "EPI_ISL_458149"
                                      },
                                      "host": {
                                        "value": "Human"
                                      },
                                      "custom_location": {
                                        "confidence": {
                                          "Brazil": 1.0
                                        },
                                        "entropy": -1.000088900581841e-12,
                                        "value": "Brazil"
                                      },
                                      "num_date": {
                                        "confidence": [
                                          2020.2636612021859,
                                          2020.2636612021859
                                        ],
                                        "value": 2020.2636612021859
                                      },
                                      "originating_lab": {
                                        "value": "\ufeffEvandro Chagas Institute"
                                      },
                                      "pangolin_lineage": {
                                        "value": "B.1.1.33"
                                      },
                                      "recency": {
                                        "value": "Older"
                                      },
                                      "region": {
                                        "value": "South America"
                                      },
                                      "region_exposure": {
                                        "value": "South America"
                                      },

                                      "subclade_membership": {
                                        "value": "20B"
                                      },
                                      "submitting_lab": {
                                        "value": "\ufeffEvandro Chagas Institute"
                                      },
                                      "url": "https://www.gisaid.org"
                                    }
                                  },
                                  {
                                    "branch_attrs": {
                                      "labels": {
                                        "aa": "ORF1a: N3159T, A4396V; ORF1b: V2178F; ORF7a: C23F"
                                      },
                                      "mutations": {
                                        "ORF1a": [
                                          "N3159T",
                                          "A4396V"
                                        ],
                                        "ORF1b": [
                                          "V2178F"
                                        ],
                                        "ORF7a": [
                                          "C23F"
                                        ],
                                        "nuc": [
                                          "A9741C",
                                          "C13452T",
                                          "G19999T",
                                          "G27461T",
                                          "C27804T"
                                        ]
                                      }
                                    },
                                    "name": "Brazil/00044CVL/2020",
                                    "node_attrs": {

                                      "author": {
                                        "author": "Sant'Anna et al.",
                                        "value": "Sant'Anna et al."
                                      },
                                      "clade_membership": {
                                        "value": "20B"
                                      },
                                      "country": {
                                        "value": "Brazil"
                                      },
                                      "div": 14,
                                      "division": {
                                        "value": "Rio Grande do Sul"
                                      },
                                      "division_exposure": {
                                        "value": "Rio Grande do Sul"
                                      },
                                      "host": {
                                        "value": "human"
                                      },
                                      "custom_location": {
                                        "confidence": {
                                          "Rio Grande do Sul": 1.0
                                        },
                                        "entropy": -1.000088900581841e-12,
                                        "value": "Rio Grande do Sul"
                                      },
                                      "location": {
                                        "value": "Sapucaia do Sul"
                                      },
                                      "num_date": {
                                        "confidence": [
                                          2020.3046448087432,
                                          2020.3046448087432
                                        ],
                                        "value": 2020.3046448087432
                                      },
                                      "originating_lab": {
                                        "value": "Funda\u00e7\u00e3o Hospitalar de Sapucaia do Sul"
                                      },
                                      "pangolin_lineage": {
                                        "value": "B.1.1.33"
                                      },
                                      "recency": {
                                        "value": "1-2 days ago"
                                      },
                                      "regiao": {
                                        "value": "canoas"
                                      },
                                      "region": {
                                        "value": "South America"
                                      },
                                      "region_exposure": {
                                        "value": "South America"
                                      },

                                      "subclade_membership": {
                                        "value": "20B"
                                      },
                                      "submitting_lab": {
                                        "value": "epiclin"
                                      }
                                    }
                                  },
                                  {
                                    "branch_attrs": {
                                      "labels": {
                                        "aa": "ORF1a: A903V"
                                      },
                                      "mutations": {
                                        "ORF1a": [
                                          "A903V"
                                        ],
                                        "nuc": [
                                          "C2973T",
                                          "C25276T",
                                          "C28831T"
                                        ]
                                      }
                                    },
                                    "name": "Brazil/RS-2564/2020",
                                    "node_attrs": {

                                      "author": {
                                        "author": "Paola Resende et al",
                                        "value": "Paola Resende et al B"
                                      },
                                      "clade_membership": {
                                        "value": "20B"
                                      },
                                      "country": {
                                        "value": "Brazil"
                                      },
                                      "div": 12,
                                      "division": {
                                        "value": "Rio Grande do Sul"
                                      },
                                      "division_exposure": {
                                        "value": "Rio Grande do Sul"
                                      },
                                      "gisaid_epi_isl": {
                                        "value": "EPI_ISL_729816"
                                      },
                                      "host": {
                                        "value": "Human"
                                      },
                                      "custom_location": {
                                        "confidence": {
                                          "Rio Grande do Sul": 1.0
                                        },
                                        "entropy": -1.000088900581841e-12,
                                        "value": "Rio Grande do Sul"
                                      },
                                      "location": {
                                        "value": "Porto Alegre"
                                      },
                                      "num_date": {
                                        "confidence": [
                                          2020.2554644808743,
                                          2020.2554644808743
                                        ],
                                        "value": 2020.2554644808743
                                      },
                                      "originating_lab": {
                                        "value": "Laboratorio Central de Saude Publica do Estado do Rio Grande do Sul (LACEN-RS)"
                                      },
                                      "pangolin_lineage": {
                                        "value": "B.1.1.33"
                                      },
                                      "recency": {
                                        "value": "Older"
                                      },
                                      "region": {
                                        "value": "South America"
                                      },
                                      "region_exposure": {
                                        "value": "South America"
                                      },

                                      "subclade_membership": {
                                        "value": "20B"
                                      },
                                      "submitting_lab": {
                                        "value": "Laboratory of Respiratory Viruses and Measles, Oswaldo Cruz Institute, FIOCRUZ"
                                      },
                                      "url": "https://www.gisaid.org"
                                    }
                                  },
                                  {
                                    "branch_attrs": {
                                      "labels": {
                                        "aa": "S: S939F"
                                      },
                                      "mutations": {
                                        "S": [
                                          "S939F"
                                        ],
                                        "nuc": [
                                          "C24378T"
                                        ]
                                      }
                                    },
                                    "children": [
                                      {
                                        "branch_attrs": {
                                          "labels": {
                                            "aa": "ORF1a: T265I"
                                          },
                                          "mutations": {
                                            "ORF1a": [
                                              "T265I"
                                            ],
                                            "nuc": [
                                              "C1059T",
                                              "C11752T",
                                              "T19354C"
                                            ]
                                          }
                                        },
                                        "name": "Brazil/RS-6240/2020",
                                        "node_attrs": {

                                          "author": {
                                            "author": "Paola Resende et al",
                                            "value": "Paola Resende et al B"
                                          },
                                          "clade_membership": {
                                            "value": "20B"
                                          },
                                          "country": {
                                            "value": "Brazil"
                                          },
                                          "div": 13,
                                          "division": {
                                            "value": "Rio Grande do Sul"
                                          },
                                          "division_exposure": {
                                            "value": "Rio Grande do Sul"
                                          },
                                          "gisaid_epi_isl": {
                                            "value": "EPI_ISL_729841"
                                          },
                                          "host": {
                                            "value": "Human"
                                          },
                                          "custom_location": {
                                            "confidence": {
                                              "Rio Grande do Sul": 1.0
                                            },
                                            "entropy": -1.000088900581841e-12,
                                            "value": "Rio Grande do Sul"
                                          },
                                          "location": {
                                            "value": "Santo Angelo"
                                          },
                                          "num_date": {
                                            "confidence": [
                                              2020.4166666666667,
                                              2020.4166666666667
                                            ],
                                            "value": 2020.4166666666667
                                          },
                                          "originating_lab": {
                                            "value": "Laboratorio Central de Saude Publica do Estado do Rio Grande do Sul (LACEN-RS)"
                                          },
                                          "pangolin_lineage": {
                                            "value": "B.1.1.33"
                                          },
                                          "recency": {
                                            "value": "Older"
                                          },
                                          "region": {
                                            "value": "South America"
                                          },
                                          "region_exposure": {
                                            "value": "South America"
                                          },

                                          "subclade_membership": {
                                            "value": "20B"
                                          },
                                          "submitting_lab": {
                                            "value": "Laboratory of Respiratory Viruses and Measles, Oswaldo Cruz Institute, FIOCRUZ"
                                          },
                                          "url": "https://www.gisaid.org"
                                        }
                                      },
                                      {
                                        "branch_attrs": {
                                          "labels": {
                                            "aa": "ORF1a: T1168I, T1322A, L2062V, E2089D, M3129I; ORF1b: L177F, T1637I"
                                          },
                                          "mutations": {
                                            "ORF1a": [
                                              "T1168I",
                                              "T1322A",
                                              "L2062V",
                                              "E2089D",
                                              "M3129I"
                                            ],
                                            "ORF1b": [
                                              "L177F",
                                              "T1637I"
                                            ],
                                            "nuc": [
                                              "G2407A",
                                              "C3768T",
                                              "A4229G",
                                              "C6449G",
                                              "G6532C",
                                              "G9652T",
                                              "G13998T",
                                              "C18377T",
                                              "A22396G"
                                            ]
                                          }
                                        },
                                        "name": "Brazil/1622CVL/2020",
                                        "node_attrs": {

                                          "author": {
                                            "author": "Sant'Anna et al.",
                                            "value": "Sant'Anna et al."
                                          },
                                          "clade_membership": {
                                            "value": "20B"
                                          },
                                          "country": {
                                            "value": "Brazil"
                                          },
                                          "div": 19,
                                          "division": {
                                            "value": "Rio Grande do Sul"
                                          },
                                          "division_exposure": {
                                            "value": "Rio Grande do Sul"
                                          },
                                          "host": {
                                            "value": "human"
                                          },
                                          "custom_location": {
                                            "confidence": {
                                              "Rio Grande do Sul": 1.0
                                            },
                                            "entropy": -1.000088900581841e-12,
                                            "value": "Rio Grande do Sul"
                                          },
                                          "location": {
                                            "value": "Sapucaia do Sul"
                                          },
                                          "num_date": {
                                            "confidence": [
                                              2020.438524590164,
                                              2020.438524590164
                                            ],
                                            "value": 2020.438524590164
                                          },
                                          "originating_lab": {
                                            "value": "Pronto Atendimento Campo Bom"
                                          },
                                          "pangolin_lineage": {
                                            "value": "B.1.1.33"
                                          },
                                          "recency": {
                                            "value": "1-2 days ago"
                                          },
                                          "regiao": {
                                            "value": "canoas"
                                          },
                                          "region": {
                                            "value": "South America"
                                          },
                                          "region_exposure": {
                                            "value": "South America"
                                          },

                                          "subclade_membership": {
                                            "value": "20B"
                                          },
                                          "submitting_lab": {
                                            "value": "epiclin"
                                          }
                                        }
                                      }
                                    ],
                                    "name": "NODE_0003566",
                                    "node_attrs": {
                                      "clade_membership": {
                                        "value": "20B"
                                      },
                                      "div": 10,
                                      "custom_location": {
                                        "confidence": {
                                          "Brazil": 0.0011980776442511037,
                                          "Rio Grande do Sul": 0.9988007871025606
                                        },
                                        "entropy": 0.009274451111978199,
                                        "value": "Rio Grande do Sul"
                                      },
                                      "num_date": {
                                        "confidence": [
                                          2020.1721030465335,
                                          2020.2757182062414
                                        ],
                                        "value": 2020.224554418565
                                      },
                                      "subclade_membership": {
                                        "value": "20B"
                                      }
                                    }
                                  },
                                  {
                                    "branch_attrs": {
                                      "labels": {
                                        "aa": "M: G78C"
                                      },
                                      "mutations": {
                                        "M": [
                                          "G78C"
                                        ],
                                        "nuc": [
                                          "G22225T",
                                          "G26754T",
                                          "G29212T"
                                        ]
                                      }
                                    },
                                    "children": [
                                      {
                                        "branch_attrs": {
                                          "mutations": {
                                            "nuc": [
                                              "C5497T"
                                            ]
                                          }
                                        },
                                        "name": "Brazil/00086CVL/2020",
                                        "node_attrs": {

                                          "author": {
                                            "author": "Sant'Anna et al.",
                                            "value": "Sant'Anna et al."
                                          },
                                          "clade_membership": {
                                            "value": "20B"
                                          },
                                          "country": {
                                            "value": "Brazil"
                                          },
                                          "div": 13,
                                          "division": {
                                            "value": "Rio Grande do Sul"
                                          },
                                          "division_exposure": {
                                            "value": "Rio Grande do Sul"
                                          },
                                          "host": {
                                            "value": "human"
                                          },
                                          "custom_location": {
                                            "confidence": {
                                              "Rio Grande do Sul": 1.0
                                            },
                                            "entropy": -1.000088900581841e-12,
                                            "value": "Rio Grande do Sul"
                                          },
                                          "location": {
                                            "value": "Sapucaia do Sul"
                                          },
                                          "num_date": {
                                            "confidence": [
                                              2020.3046448087432,
                                              2020.3046448087432
                                            ],
                                            "value": 2020.3046448087432
                                          },
                                          "originating_lab": {
                                            "value": "Unidade de Pronto Atendimento de Sapucaia do Sul"
                                          },
                                          "pangolin_lineage": {
                                            "value": "B.1.1.33"
                                          },
                                          "recency": {
                                            "value": "1-2 days ago"
                                          },
                                          "regiao": {
                                            "value": "canoas"
                                          },
                                          "region": {
                                            "value": "South America"
                                          },
                                          "region_exposure": {
                                            "value": "South America"
                                          },

                                          "subclade_membership": {
                                            "value": "20B"
                                          },
                                          "submitting_lab": {
                                            "value": "epiclin"
                                          }
                                        }
                                      },
                                      {
                                        "branch_attrs": {
                                          "mutations": {}
                                        },
                                        "children": [
                                          {
                                            "branch_attrs": {
                                              "labels": {
                                                "aa": "ORF1a: P3134S; S: A701V, G1219C"
                                              },
                                              "mutations": {
                                                "ORF1a": [
                                                  "P3134S"
                                                ],
                                                "S": [
                                                  "A701V",
                                                  "G1219C"
                                                ],
                                                "nuc": [
                                                  "C9665T",
                                                  "C23664T",
                                                  "G25217T"
                                                ]
                                              }
                                            },
                                            "name": "Brazil/3473CVL/2020",
                                            "node_attrs": {

                                              "author": {
                                                "author": "Sant'Anna et al.",
                                                "value": "Sant'Anna et al."
                                              },
                                              "clade_membership": {
                                                "value": "20B"
                                              },
                                              "country": {
                                                "value": "Brazil"
                                              },
                                              "div": 15,
                                              "division": {
                                                "value": "Rio Grande do Sul"
                                              },
                                              "division_exposure": {
                                                "value": "Rio Grande do Sul"
                                              },
                                              "host": {
                                                "value": "human"
                                              },
                                              "custom_location": {
                                                "confidence": {
                                                  "Rio Grande do Sul": 1.0
                                                },
                                                "entropy": -1.000088900581841e-12,
                                                "value": "Rio Grande do Sul"
                                              },
                                              "location": {
                                                "value": "Porto Alegre"
                                              },
                                              "num_date": {
                                                "confidence": [
                                                  2020.4795081967213,
                                                  2020.4795081967213
                                                ],
                                                "value": 2020.4795081967213
                                              },
                                              "originating_lab": {
                                                "value": "Diretoria de Vigil\u00e2ncia em Sa\u00fade"
                                              },
                                              "pangolin_lineage": {
                                                "value": "B.1.1.33"
                                              },
                                              "recency": {
                                                "value": "1-2 days ago"
                                              },
                                              "regiao": {
                                                "value": "porto_alegre"
                                              },
                                              "region": {
                                                "value": "South America"
                                              },
                                              "region_exposure": {
                                                "value": "South America"
                                              },

                                              "subclade_membership": {
                                                "value": "20B"
                                              },
                                              "submitting_lab": {
                                                "value": "epiclin"
                                              }
                                            }
                                          },
                                          {
                                            "branch_attrs": {
                                              "labels": {
                                                "aa": "ORF1a: T78I"
                                              },
                                              "mutations": {
                                                "ORF1a": [
                                                  "T78I"
                                                ],
                                                "nuc": [
                                                  "C498T"
                                                ]
                                              }
                                            },
                                            "name": "Brazil/4131CVL/2020",
                                            "node_attrs": {

                                              "author": {
                                                "author": "Sant'Anna et al.",
                                                "value": "Sant'Anna et al."
                                              },
                                              "clade_membership": {
                                                "value": "20B"
                                              },
                                              "country": {
                                                "value": "Brazil"
                                              },
                                              "div": 13,
                                              "division": {
                                                "value": "Rio Grande do Sul"
                                              },
                                              "division_exposure": {
                                                "value": "Rio Grande do Sul"
                                              },
                                              "host": {
                                                "value": "human"
                                              },
                                              "custom_location": {
                                                "confidence": {
                                                  "Rio Grande do Sul": 1.0
                                                },
                                                "entropy": -1.000088900581841e-12,
                                                "value": "Rio Grande do Sul"
                                              },
                                              "location": {
                                                "value": "Canoas"
                                              },
                                              "num_date": {
                                                "confidence": [
                                                  2020.4877049180327,
                                                  2020.4877049180327
                                                ],
                                                "value": 2020.4877049180327
                                              },
                                              "originating_lab": {
                                                "value": "Diretoria de Vigil\u00e2ncia em Sa\u00fade"
                                              },
                                              "pangolin_lineage": {
                                                "value": "B.1.1.33"
                                              },
                                              "recency": {
                                                "value": "1-2 days ago"
                                              },
                                              "regiao": {
                                                "value": "canoas"
                                              },
                                              "region": {
                                                "value": "South America"
                                              },
                                              "region_exposure": {
                                                "value": "South America"
                                              },

                                              "subclade_membership": {
                                                "value": "20B"
                                              },
                                              "submitting_lab": {
                                                "value": "epiclin"
                                              }
                                            }
                                          }
                                        ],
                                        "name": "NODE_0002305",
                                        "node_attrs": {
                                          "clade_membership": {
                                            "value": "20B"
                                          },
                                          "div": 12,
                                          "custom_location": {
                                            "confidence": {
                                              "Rio Grande do Sul": 0.9991908441937349
                                            },
                                            "entropy": 0.00657765842251279,
                                            "value": "Rio Grande do Sul"
                                          },
                                          "num_date": {
                                            "confidence": [
                                              2020.2738196036682,
                                              2020.4551891985038
                                            ],
                                            "value": 2020.3306323117276
                                          },
                                          "subclade_membership": {
                                            "value": "20B"
                                          }
                                        }
                                      }
                                    ],
                                    "name": "NODE_0003755",
                                    "node_attrs": {
                                      "clade_membership": {
                                        "value": "20B"
                                      },
                                      "div": 12,
                                      "custom_location": {
                                        "confidence": {
                                          "Brazil": 0.001297118127721796,
                                          "Rio Grande do Sul": 0.9987016976180161
                                        },
                                        "entropy": 0.009937290144942323,
                                        "value": "Rio Grande do Sul"
                                      },
                                      "num_date": {
                                        "confidence": [
                                          2020.2202140605948,
                                          2020.3046448087432
                                        ],
                                        "value": 2020.2798270481894
                                      },
                                      "subclade_membership": {
                                        "value": "20B"
                                      }
                                    }
                                  },
                                  {
                                    "branch_attrs": {
                                      "labels": {
                                        "aa": "ORF1a: S1857L; ORF8: S67F"
                                      },
                                      "mutations": {
                                        "ORF1a": [
                                          "S1857L"
                                        ],
                                        "ORF8": [
                                          "S67F"
                                        ],
                                        "nuc": [
                                          "T3334A",
                                          "C5835T",
                                          "C6286T",
                                          "A20511G",
                                          "C21396T",
                                          "C26645T",
                                          "C28093T"
                                        ]
                                      }
                                    },
                                    "children": [
                                      {
                                        "branch_attrs": {
                                          "labels": {
                                            "aa": "ORF1b: A941V, M1573I"
                                          },
                                          "mutations": {
                                            "ORF1b": [
                                              "A941V",
                                              "M1573I"
                                            ],
                                            "nuc": [
                                              "C15720T",
                                              "C16289T",
                                              "G18186T",
                                              "C29095T"
                                            ]
                                          }
                                        },
                                        "name": "Brazil/5962CVL/2020",
                                        "node_attrs": {

                                          "author": {
                                            "author": "Sant'Anna et al.",
                                            "value": "Sant'Anna et al."
                                          },
                                          "clade_membership": {
                                            "value": "20B"
                                          },
                                          "country": {
                                            "value": "Brazil"
                                          },
                                          "div": 20,
                                          "division": {
                                            "value": "Rio Grande do Sul"
                                          },
                                          "division_exposure": {
                                            "value": "Rio Grande do Sul"
                                          },
                                          "host": {
                                            "value": "human"
                                          },
                                          "custom_location": {
                                            "confidence": {
                                              "Rio Grande do Sul": 1.0
                                            },
                                            "entropy": -1.000088900581841e-12,
                                            "value": "Rio Grande do Sul"
                                          },
                                          "location": {
                                            "value": "Canoas"
                                          },
                                          "num_date": {
                                            "confidence": [
                                              2020.5177595628415,
                                              2020.5177595628415
                                            ],
                                            "value": 2020.5177595628415
                                          },
                                          "originating_lab": {
                                            "value": "Diretoria de Vigil\u00e2ncia em Sa\u00fade"
                                          },
                                          "pangolin_lineage": {
                                            "value": "B.1.1.33"
                                          },
                                          "recency": {
                                            "value": "1-2 days ago"
                                          },
                                          "regiao": {
                                            "value": "canoas"
                                          },
                                          "region": {
                                            "value": "South America"
                                          },
                                          "region_exposure": {
                                            "value": "South America"
                                          },

                                          "subclade_membership": {
                                            "value": "20B"
                                          },
                                          "submitting_lab": {
                                            "value": "epiclin"
                                          }
                                        }
                                      },
                                      {
                                        "branch_attrs": {
                                          "mutations": {}
                                        },
                                        "children": [
                                          {
                                            "branch_attrs": {
                                              "mutations": {}
                                            },
                                            "name": "Brazil/7773CVL/2020",
                                            "node_attrs": {

                                              "author": {
                                                "author": "Sant'Anna et al.",
                                                "value": "Sant'Anna et al."
                                              },
                                              "clade_membership": {
                                                "value": "20B"
                                              },
                                              "country": {
                                                "value": "Brazil"
                                              },
                                              "div": 16,
                                              "division": {
                                                "value": "Rio Grande do Sul"
                                              },
                                              "division_exposure": {
                                                "value": "Rio Grande do Sul"
                                              },
                                              "host": {
                                                "value": "human"
                                              },
                                              "custom_location": {
                                                "confidence": {
                                                  "Rio Grande do Sul": 1.0
                                                },
                                                "entropy": -1.000088900581841e-12,
                                                "value": "Rio Grande do Sul"
                                              },
                                              "location": {
                                                "value": "Sapucaia do Sul"
                                              },
                                              "num_date": {
                                                "confidence": [
                                                  2020.5396174863388,
                                                  2020.5396174863388
                                                ],
                                                "value": 2020.5396174863388
                                              },
                                              "originating_lab": {
                                                "value": "Unidade de Pronto Atendimento de Sapucaia do Sul"
                                              },
                                              "pangolin_lineage": {
                                                "value": "B.1.1.33"
                                              },
                                              "recency": {
                                                "value": "1-2 days ago"
                                              },
                                              "regiao": {
                                                "value": "canoas"
                                              },
                                              "region": {
                                                "value": "South America"
                                              },
                                              "region_exposure": {
                                                "value": "South America"
                                              },

                                              "subclade_membership": {
                                                "value": "20B"
                                              },
                                              "submitting_lab": {
                                                "value": "epiclin"
                                              }
                                            }
                                          },
                                          {
                                            "branch_attrs": {
                                              "labels": {
                                                "aa": "ORF1b: M2025I"
                                              },
                                              "mutations": {
                                                "ORF1b": [
                                                  "M2025I"
                                                ],
                                                "nuc": [
                                                  "C5144T",
                                                  "T13560C",
                                                  "G19542T"
                                                ]
                                              }
                                            },
                                            "children": [
                                              {
                                                "branch_attrs": {
                                                  "mutations": {}
                                                },
                                                "name": "Brazil/19736CVL/2020",
                                                "node_attrs": {

                                                  "author": {
                                                    "author": "Sant'Anna et al.",
                                                    "value": "Sant'Anna et al."
                                                  },
                                                  "clade_membership": {
                                                    "value": "20B"
                                                  },
                                                  "country": {
                                                    "value": "Brazil"
                                                  },
                                                  "div": 19,
                                                  "division": {
                                                    "value": "Rio Grande do Sul"
                                                  },
                                                  "division_exposure": {
                                                    "value": "Rio Grande do Sul"
                                                  },
                                                  "host": {
                                                    "value": "human"
                                                  },
                                                  "custom_location": {
                                                    "confidence": {
                                                      "Rio Grande do Sul": 0.9999999999999999
                                                    },
                                                    "entropy": -9.99866855976916e-13,
                                                    "value": "Rio Grande do Sul"
                                                  },
                                                  "location": {
                                                    "value": "Canoas"
                                                  },
                                                  "num_date": {
                                                    "confidence": [
                                                      2020.7254098360656,
                                                      2020.7254098360656
                                                    ],
                                                    "value": 2020.7254098360656
                                                  },
                                                  "originating_lab": {
                                                    "value": "DIRETORIA DE VIGILANCIA EM SAUDE"
                                                  },
                                                  "pangolin_lineage": {
                                                    "value": "B.1.1.33"
                                                  },
                                                  "recency": {
                                                    "value": "1-2 days ago"
                                                  },
                                                  "regiao": {
                                                    "value": "canoas"
                                                  },
                                                  "region": {
                                                    "value": "South America"
                                                  },
                                                  "region_exposure": {
                                                    "value": "South America"
                                                  },

                                                  "subclade_membership": {
                                                    "value": "20B"
                                                  },
                                                  "submitting_lab": {
                                                    "value": "epiclin"
                                                  }
                                                }
                                              },
                                              {
                                                "branch_attrs": {
                                                  "labels": {
                                                    "aa": "ORF1a: P2018S"
                                                  },
                                                  "mutations": {
                                                    "ORF1a": [
                                                      "P2018S"
                                                    ],
                                                    "nuc": [
                                                      "C6317T"
                                                    ]
                                                  }
                                                },
                                                "name": "Brazil/20084CVL/2020",
                                                "node_attrs": {

                                                  "author": {
                                                    "author": "Sant'Anna et al.",
                                                    "value": "Sant'Anna et al."
                                                  },
                                                  "clade_membership": {
                                                    "value": "20B"
                                                  },
                                                  "country": {
                                                    "value": "Brazil"
                                                  },
                                                  "div": 20,
                                                  "division": {
                                                    "value": "Rio Grande do Sul"
                                                  },
                                                  "division_exposure": {
                                                    "value": "Rio Grande do Sul"
                                                  },
                                                  "host": {
                                                    "value": "human"
                                                  },
                                                  "custom_location": {
                                                    "confidence": {
                                                      "Rio Grande do Sul": 0.9999999999999999
                                                    },
                                                    "entropy": -9.99866855976916e-13,
                                                    "value": "Rio Grande do Sul"
                                                  },
                                                  "location": {
                                                    "value": "Canoas"
                                                  },
                                                  "num_date": {
                                                    "confidence": [
                                                      2020.7281420765028,
                                                      2020.7281420765028
                                                    ],
                                                    "value": 2020.7281420765028
```
