## Supplementary Data 2 for "Emergence of the novel SARS-CoV-2 lineage P.4.1 and massive spread of P.2 in South Brazil": ncov_CVL_RS_South_America_14Abr2021.json (part 33 of 64)

```
                                                  },
                                                  "originating_lab": {
                                                    "value": "DIRETORIA DE VIGILANCIA EM SAUDE"
                                                  },
                                                  "pangolin_lineage": {
                                                    "value": "B.1.1.33"
                                                  },
                                                  "recency": {
                                                    "value": "1-2 days ago"
                                                  },
                                                  "regiao": {
                                                    "value": "canoas"
                                                  },
                                                  "region": {
                                                    "value": "South America"
                                                  },
                                                  "region_exposure": {
                                                    "value": "South America"
                                                  },

                                                  "subclade_membership": {
                                                    "value": "20B"
                                                  },
                                                  "submitting_lab": {
                                                    "value": "epiclin"
                                                  }
                                                }
                                              }
                                            ],
                                            "name": "NODE_0003684",
                                            "node_attrs": {
                                              "clade_membership": {
                                                "value": "20B"
                                              },
                                              "div": 19,
                                              "custom_location": {
                                                "confidence": {
                                                  "Rio Grande do Sul": 0.9992239771343323
                                                },
                                                "entropy": 0.006340925532841268,
                                                "value": "Rio Grande do Sul"
                                              },
                                              "num_date": {
                                                "confidence": [
                                                  2020.6423748799423,
                                                  2020.7254098360656
                                                ],
                                                "value": 2020.7072331797003
                                              },
                                              "subclade_membership": {
                                                "value": "20B"
                                              }
                                            }
                                          }
                                        ],
                                        "name": "NODE_0002307",
                                        "node_attrs": {
                                          "clade_membership": {
                                            "value": "20B"
                                          },
                                          "div": 16,
                                          "custom_location": {
                                            "confidence": {
                                              "Rio Grande do Sul": 0.999121579087563
                                            },
                                            "entropy": 0.007068237270028111,
                                            "value": "Rio Grande do Sul"
                                          },
                                          "num_date": {
                                            "confidence": [
                                              2020.4522415172594,
                                              2020.5396174863388
                                            ],
                                            "value": 2020.5396174863388
                                          },
                                          "subclade_membership": {
                                            "value": "20B"
                                          }
                                        }
                                      }
                                    ],
                                    "name": "NODE_0003682",
                                    "node_attrs": {
                                      "clade_membership": {
                                        "value": "20B"
                                      },
                                      "div": 16,
                                      "custom_location": {
                                        "confidence": {
                                          "Brazil": 0.0013055780206458099,
                                          "Rio Grande do Sul": 0.9986932338562807
                                        },
                                        "entropy": 0.009993544733099515,
                                        "value": "Rio Grande do Sul"
                                      },
                                      "num_date": {
                                        "confidence": [
                                          2020.3630380906302,
                                          2020.494611190066
                                        ],
                                        "value": 2020.4393410997052
                                      },
                                      "subclade_membership": {
                                        "value": "20B"
                                      }
                                    }
                                  },
                                  {
                                    "branch_attrs": {
                                      "mutations": {
                                        "nuc": [
                                          "C28603T"
                                        ]
                                      }
                                    },
                                    "children": [
                                      {
                                        "branch_attrs": {
                                          "labels": {
                                            "aa": "N: A252S"
                                          },
                                          "mutations": {
                                            "N": [
                                              "A252S"
                                            ],
                                            "nuc": [
                                              "C9430T",
                                              "C14220T",
                                              "G29027T"
                                            ]
                                          }
                                        },
                                        "name": "Brazil/AP-IEC165513/2020",
                                        "node_attrs": {

                                          "author": {
                                            "author": "Santos et al",
                                            "value": "Santos et al A"
                                          },
                                          "clade_membership": {
                                            "value": "20B"
                                          },
                                          "country": {
                                            "value": "Brazil"
                                          },
                                          "div": 13,
                                          "division": {
                                            "value": "Amapa"
                                          },
                                          "division_exposure": {
                                            "value": "Amapa"
                                          },
                                          "gisaid_epi_isl": {
                                            "value": "EPI_ISL_524784"
                                          },
                                          "host": {
                                            "value": "Human"
                                          },
                                          "custom_location": {
                                            "confidence": {
                                              "Brazil": 1.0
                                            },
                                            "entropy": -1.000088900581841e-12,
                                            "value": "Brazil"
                                          },
                                          "num_date": {
                                            "confidence": [
                                              2020.3265027322404,
                                              2020.3265027322404
                                            ],
                                            "value": 2020.3265027322404
                                          },
                                          "originating_lab": {
                                            "value": "\ufeffEvandro Chagas Institute"
                                          },
                                          "pangolin_lineage": {
                                            "value": "B.1.1.33"
                                          },
                                          "recency": {
                                            "value": "Older"
                                          },
                                          "region": {
                                            "value": "South America"
                                          },
                                          "region_exposure": {
                                            "value": "South America"
                                          },

                                          "subclade_membership": {
                                            "value": "20B"
                                          },
                                          "submitting_lab": {
                                            "value": "\ufeffEvandro Chagas Institute"
                                          },
                                          "url": "https://www.gisaid.org"
                                        }
                                      },
                                      {
                                        "branch_attrs": {
                                          "labels": {
                                            "aa": "ORF3a: G100C"
                                          },
                                          "mutations": {
                                            "ORF3a": [
                                              "G100C"
                                            ],
                                            "nuc": [
                                              "G25690T"
                                            ]
                                          }
                                        },
                                        "children": [
                                          {
                                            "branch_attrs": {
                                              "labels": {
                                                "aa": "N: A12T; ORF1a: A2554V, I3055T; ORF8: A65V; ORF9b: M8I; S: E156Q"
                                              },
                                              "mutations": {
                                                "N": [
                                                  "A12T"
                                                ],
                                                "ORF1a": [
                                                  "A2554V",
                                                  "I3055T"
                                                ],
                                                "ORF8": [
                                                  "A65V"
                                                ],
                                                "ORF9b": [
                                                  "M8I"
                                                ],
                                                "S": [
                                                  "E156Q"
                                                ],
                                                "nuc": [
                                                  "C832T",
                                                  "G5044A",
                                                  "G6367A",
                                                  "C7926T",
                                                  "T9429C",
                                                  "G22028C",
                                                  "G26199T",
                                                  "C28087T",
                                                  "G28307A"
                                                ]
                                              }
                                            },
                                            "name": "Brazil/RJ-00575/2020",
                                            "node_attrs": {

                                              "author": {
                                                "author": "Carolina M Voloch et al",
                                                "value": "Carolina M Voloch et al"
                                              },
                                              "clade_membership": {
                                                "value": "20B"
                                              },
                                              "country": {
                                                "value": "Brazil"
                                              },
                                              "div": 20,
                                              "division": {
                                                "value": "Rio de Janeiro"
                                              },
                                              "division_exposure": {
                                                "value": "Rio de Janeiro"
                                              },
                                              "gisaid_epi_isl": {
                                                "value": "EPI_ISL_717959"
                                              },
                                              "host": {
                                                "value": "Human"
                                              },
                                              "custom_location": {
                                                "confidence": {
                                                  "Brazil": 1.0
                                                },
                                                "entropy": -1.000088900581841e-12,
                                                "value": "Brazil"
                                              },
                                              "location": {
                                                "value": "Rio de Janeiro"
                                              },
                                              "num_date": {
                                                "confidence": [
                                                  2020.5887978142077,
                                                  2020.5887978142077
                                                ],
                                                "value": 2020.5887978142077
                                              },
                                              "originating_lab": {
                                                "value": "Laboratorio de Virologia Molecular / UFRJ"
                                              },
                                              "pangolin_lineage": {
                                                "value": "B.1.1.33"
                                              },
                                              "recency": {
                                                "value": "Older"
                                              },
                                              "region": {
                                                "value": "South America"
                                              },
                                              "region_exposure": {
                                                "value": "South America"
                                              },

                                              "subclade_membership": {
                                                "value": "20B"
                                              },
                                              "submitting_lab": {
                                                "value": "Bioinformatics Laboratory / LNCC"
                                              },
                                              "url": "https://www.gisaid.org"
                                            }
                                          },
                                          {
                                            "branch_attrs": {
                                              "labels": {
                                                "aa": "ORF1a: P2260S, K2622N; ORF1b: K2557R; ORF7a: T14I"
                                              },
                                              "mutations": {
                                                "ORF1a": [
                                                  "P2260S",
                                                  "K2622N"
                                                ],
                                                "ORF1b": [
                                                  "K2557R"
                                                ],
                                                "ORF7a": [
                                                  "T14I"
                                                ],
                                                "nuc": [
                                                  "C2668T",
                                                  "C7043T",
                                                  "G8131T",
                                                  "T8764C",
                                                  "C10078T",
                                                  "C12781T",
                                                  "T16605C",
                                                  "T19863C",
                                                  "A20262G",
                                                  "C20844T",
                                                  "A21137G",
                                                  "C25069A",
                                                  "C25836T",
                                                  "C27434T"
                                                ]
                                              }
                                            },
                                            "children": [
                                              {
                                                "branch_attrs": {
                                                  "mutations": {}
                                                },
                                                "name": "Brazil/PB-29601/2020",
                                                "node_attrs": {
                                                  "author": {
                                                    "author": "Paola Resende et al",
                                                    "value": "Paola Resende et al B"
                                                  },
                                                  "clade_membership": {
                                                    "value": "20B"
                                                  },
                                                  "country": {
                                                    "value": "Brazil"
                                                  },
                                                  "div": 25,
                                                  "division": {
                                                    "value": "Paraiba"
                                                  },
                                                  "division_exposure": {
                                                    "value": "Paraiba"
                                                  },
                                                  "gisaid_epi_isl": {
                                                    "value": "EPI_ISL_792600"
                                                  },
                                                  "host": {
                                                    "value": "Human"
                                                  },
                                                  "custom_location": {
                                                    "confidence": {
                                                      "Brazil": 1.0
                                                    },
                                                    "entropy": -1.000088900581841e-12,
                                                    "value": "Brazil"
                                                  },
                                                  "num_date": {
                                                    "confidence": [
                                                      2020.8428961748634,
                                                      2020.8428961748634
                                                    ],
                                                    "value": 2020.8428961748634
                                                  },
                                                  "originating_lab": {
                                                    "value": "LACEN-PB"
                                                  },
                                                  "pangolin_lineage": {
                                                    "value": "B.1.1.33"
                                                  },
                                                  "recency": {
                                                    "value": "Older"
                                                  },
                                                  "region": {
                                                    "value": "South America"
                                                  },
                                                  "region_exposure": {
                                                    "value": "South America"
                                                  },
                                                  "subclade_membership": {
                                                    "value": "20B"
                                                  },
                                                  "submitting_lab": {
                                                    "value": "Laboratory of Respiratory Viruses and Measles, Oswaldo Cruz Institute, FIOCRUZ"
                                                  },
                                                  "url": "https://www.gisaid.org"
                                                }
                                              },
                                              {
                                                "branch_attrs": {
                                                  "mutations": {}
                                                },
                                                "name": "Brazil/PB-29602/2020",
                                                "node_attrs": {
                                                  "author": {
                                                    "author": "Paola Resende et al",
                                                    "value": "Paola Resende et al B"
                                                  },
                                                  "clade_membership": {
                                                    "value": "20B"
                                                  },
                                                  "country": {
                                                    "value": "Brazil"
                                                  },
                                                  "div": 25,
                                                  "division": {
                                                    "value": "Paraiba"
                                                  },
                                                  "division_exposure": {
                                                    "value": "Paraiba"
                                                  },
                                                  "gisaid_epi_isl": {
                                                    "value": "EPI_ISL_792601"
                                                  },
                                                  "host": {
                                                    "value": "Human"
                                                  },
                                                  "custom_location": {
                                                    "confidence": {
                                                      "Brazil": 1.0
                                                    },
                                                    "entropy": -1.000088900581841e-12,
                                                    "value": "Brazil"
                                                  },
                                                  "num_date": {
                                                    "confidence": [
                                                      2020.8428961748634,
                                                      2020.8428961748634
                                                    ],
                                                    "value": 2020.8428961748634
                                                  },
                                                  "originating_lab": {
                                                    "value": "LACEN-PB"
                                                  },
                                                  "pangolin_lineage": {
                                                    "value": "B.1.1.33"
                                                  },
                                                  "recency": {
                                                    "value": "Older"
                                                  },
                                                  "region": {
                                                    "value": "South America"
                                                  },
                                                  "region_exposure": {
                                                    "value": "South America"
                                                  },
                                                  "subclade_membership": {
                                                    "value": "20B"
                                                  },
                                                  "submitting_lab": {
                                                    "value": "Laboratory of Respiratory Viruses and Measles, Oswaldo Cruz Institute, FIOCRUZ"
                                                  },
                                                  "url": "https://www.gisaid.org"
                                                }
                                              }
                                            ],
                                            "name": "NODE_0003732",
                                            "node_attrs": {
                                              "clade_membership": {
                                                "value": "20B"
                                              },
                                              "div": 25,
                                              "custom_location": {
                                                "confidence": {
                                                  "Brazil": 0.9982916677134273,
                                                  "Rio Grande do Sul": 0.0015863995912119902
                                                },
                                                "entropy": 0.013079233420470555,
                                                "value": "Brazil"
                                              },
                                              "num_date": {
                                                "confidence": [
                                                  2020.803971965699,
                                                  2020.8428961748634
                                                ],
                                                "value": 2020.8428961748634
                                              },
                                              "subclade_membership": {
                                                "value": "20B"
                                              }
                                            }
                                          }
                                        ],
                                        "name": "NODE_0003731",
                                        "node_attrs": {
                                          "clade_membership": {
                                            "value": "20B"
                                          },
                                          "div": 11,
                                          "custom_location": {
                                            "confidence": {
                                              "Brazil": 0.9903232979407828,
                                              "Rio Grande do Sul": 0.009536384313532731
                                            },
                                            "entropy": 0.05529939057365245,
                                            "value": "Brazil"
                                          },
                                          "num_date": {
                                            "confidence": [
                                              2020.2139385583785,
                                              2020.394465047725
                                            ],
                                            "value": 2020.258165611334
                                          },
                                          "subclade_membership": {
                                            "value": "20B"
                                          }
                                        }
                                      }
                                    ],
                                    "name": "NODE_0003730",
                                    "node_attrs": {
                                      "clade_membership": {
                                        "value": "20B"
                                      },
                                      "div": 10,
                                      "custom_location": {
                                        "confidence": {
                                          "Brazil": 0.9060578310396148,
                                          "Rio Grande do Sul": 0.0937082438993061
                                        },
                                        "entropy": 0.3133116757925847,
                                        "value": "Brazil"
                                      },
                                      "num_date": {
                                        "confidence": [
                                          2020.1739702070013,
                                          2020.282222466751
                                        ],
                                        "value": 2020.224814750707
                                      },
                                      "subclade_membership": {
                                        "value": "20B"
                                      }
                                    }
                                  },
                                  {
                                    "branch_attrs": {
                                      "mutations": {}
                                    },
                                    "children": [
                                      {
                                        "branch_attrs": {
                                          "mutations": {}
                                        },
                                        "children": [
                                          {
                                            "branch_attrs": {
                                              "mutations": {}
                                            },
                                            "children": [
                                              {
                                                "branch_attrs": {
                                                  "labels": {
                                                    "aa": "ORF1b: R2189C"
                                                  },
                                                  "mutations": {
                                                    "ORF1b": [
                                                      "R2189C"
                                                    ],
                                                    "nuc": [
                                                      "C20032T"
                                                    ]
                                                  }
                                                },
                                                "name": "Brazil/SE-6536/2020",
                                                "node_attrs": {

                                                  "author": {
                                                    "author": "Paola Resende et al",
                                                    "value": "Paola Resende et al B"
                                                  },
                                                  "clade_membership": {
                                                    "value": "20B"
                                                  },
                                                  "country": {
                                                    "value": "Brazil"
                                                  },
                                                  "div": 10,
                                                  "division": {
                                                    "value": "Sergipe"
                                                  },
                                                  "division_exposure": {
                                                    "value": "Sergipe"
                                                  },
                                                  "gisaid_epi_isl": {
                                                    "value": "EPI_ISL_541376"
                                                  },
                                                  "host": {
                                                    "value": "Human"
                                                  },
                                                  "custom_location": {
                                                    "confidence": {
                                                      "Brazil": 1.0
                                                    },
                                                    "entropy": -1.000088900581841e-12,
                                                    "value": "Brazil"
                                                  },
                                                  "location": {
                                                    "value": "Nossa Senhora Da Gloria"
                                                  },
                                                  "num_date": {
                                                    "confidence": [
                                                      2020.214480874317,
                                                      2020.214480874317
                                                    ],
                                                    "value": 2020.214480874317
                                                  },
                                                  "originating_lab": {
                                                    "value": "LACEN/SE"
                                                  },
                                                  "pangolin_lineage": {
                                                    "value": "B.1.1.33"
                                                  },
                                                  "recency": {
                                                    "value": "Older"
                                                  },
                                                  "region": {
                                                    "value": "South America"
                                                  },
                                                  "region_exposure": {
                                                    "value": "South America"
                                                  },

                                                  "subclade_membership": {
                                                    "value": "20B"
                                                  },
                                                  "submitting_lab": {
                                                    "value": "Laboratory of Respiratory Viruses and Measles, Oswaldo Cruz Institute, FIOCRUZ"
                                                  },
                                                  "url": "https://www.gisaid.org"
                                                }
                                              },
                                              {
                                                "branch_attrs": {
                                                  "mutations": {
                                                    "nuc": [
                                                      "C10778T"
                                                    ]
                                                  }
                                                },
                                                "children": [
                                                  {
                                                    "branch_attrs": {
                                                      "mutations": {
                                                        "nuc": [
                                                          "C23683T"
                                                        ]
                                                      }
                                                    },
                                                    "name": "Brazil/AP-IEC162741/2020",
                                                    "node_attrs": {

                                                      "author": {
                                                        "author": "Santos et al",
                                                        "paper_url": "https://dx.doi.org/10.1101/2020.06.17.158006",
                                                        "title": "Genomic surveillance of SARS-CoV-2 reveals community transmission of a major lineage during the early pandemic phase in Brazil",
                                                        "value": "Santos et al B"
                                                      },
                                                      "clade_membership": {
                                                        "value": "20B"
                                                      },
                                                      "country": {
                                                        "value": "Brazil"
                                                      },
                                                      "div": 11,
                                                      "division": {
                                                        "value": "Amapa"
                                                      },
                                                      "division_exposure": {
                                                        "value": "Amapa"
                                                      },
                                                      "gisaid_epi_isl": {
                                                        "value": "EPI_ISL_458138"
                                                      },
                                                      "host": {
                                                        "value": "Human"
                                                      },
                                                      "custom_location": {
                                                        "confidence": {
                                                          "Brazil": 1.0
                                                        },
                                                        "entropy": -1.000088900581841e-12,
                                                        "value": "Brazil"
                                                      },
                                                      "num_date": {
                                                        "confidence": [
                                                          2020.2554644808743,
                                                          2020.2554644808743
                                                        ],
                                                        "value": 2020.2554644808743
                                                      },
                                                      "originating_lab": {
                                                        "value": "\ufeffEvandro Chagas Institute"
                                                      },
                                                      "pangolin_lineage": {
                                                        "value": "B.1.1.33"
                                                      },
                                                      "recency": {
                                                        "value": "Older"
                                                      },
                                                      "region": {
                                                        "value": "South America"
                                                      },
                                                      "region_exposure": {
                                                        "value": "South America"
                                                      },

                                                      "subclade_membership": {
                                                        "value": "20B"
                                                      },
                                                      "submitting_lab": {
                                                        "value": "\ufeffEvandro Chagas Institute"
                                                      },
                                                      "url": "https://www.gisaid.org"
                                                    }
                                                  },
                                                  {
                                                    "branch_attrs": {
                                                      "labels": {
                                                        "aa": "ORF8: I76T"
                                                      },
                                                      "mutations": {
                                                        "ORF8": [
                                                          "I76T"
                                                        ],
                                                        "nuc": [
                                                          "T13644G",
                                                          "C19186T",
                                                          "C19983T",
                                                          "T28120C",
                                                          "C29284T"
                                                        ]
                                                      }
                                                    },
                                                    "name": "Brazil/PA-IEC173152/2020",
                                                    "node_attrs": {

                                                      "author": {
                                                        "author": "Santos et al",
                                                        "value": "Santos et al A"
                                                      },
                                                      "clade_membership": {
                                                        "value": "20B"
                                                      },
                                                      "country": {
                                                        "value": "Brazil"
                                                      },
                                                      "div": 15,
                                                      "division": {
                                                        "value": "Para"
                                                      },
                                                      "division_exposure": {
                                                        "value": "Para"
                                                      },
                                                      "gisaid_epi_isl": {
                                                        "value": "EPI_ISL_848614"
                                                      },
                                                      "host": {
                                                        "value": "Human"
                                                      },
                                                      "custom_location": {
                                                        "confidence": {
                                                          "Brazil": 1.0
                                                        },
                                                        "entropy": -1.000088900581841e-12,
                                                        "value": "Brazil"
                                                      },
                                                      "num_date": {
                                                        "confidence": [
                                                          2020.4166666666667,
                                                          2020.4166666666667
                                                        ],
                                                        "value": 2020.4166666666667
                                                      },
                                                      "originating_lab": {
                                                        "value": "\ufeffEvandro Chagas Institute"
                                                      },
                                                      "pangolin_lineage": {
                                                        "value": "B.1.1.33"
                                                      },
                                                      "recency": {
                                                        "value": "Older"
                                                      },
                                                      "region": {
                                                        "value": "South America"
                                                      },
                                                      "region_exposure": {
                                                        "value": "South America"
                                                      },

                                                      "subclade_membership": {
                                                        "value": "20B"
                                                      },
                                                      "submitting_lab": {
                                                        "value": "\ufeffEvandro Chagas Institute"
                                                      },
                                                      "url": "https://www.gisaid.org"
                                                    }
                                                  }
                                                ],
                                                "name": "NODE_0003603",
                                                "node_attrs": {
                                                  "clade_membership": {
                                                    "value": "20B"
                                                  },
                                                  "div": 10,
                                                  "custom_location": {
                                                    "confidence": {
                                                      "Brazil": 0.9989266663610368
                                                    },
                                                    "entropy": 0.008834836855148704,
                                                    "value": "Brazil"
                                                  },
                                                  "num_date": {
                                                    "confidence": [
                                                      2020.206418951787,
                                                      2020.2501060204365
                                                    ],
                                                    "value": 2020.2251399007719
                                                  },
                                                  "subclade_membership": {
                                                    "value": "20B"
                                                  }
                                                }
                                              }
                                            ],
                                            "name": "NODE_0002187",
                                            "node_attrs": {
                                              "clade_membership": {
                                                "value": "20B"
                                              },
                                              "div": 9,
                                              "custom_location": {
                                                "confidence": {
                                                  "Brazil": 0.9977462558616463,
                                                  "Rio Grande do Sul": 0.0021258989972769804
                                                },
                                                "entropy": 0.01652810572034597,
                                                "value": "Brazil"
                                              },
                                              "num_date": {
                                                "confidence": [
                                                  2020.165358725244,
                                                  2020.2137495200977
                                                ],
                                                "value": 2020.1884467750403
                                              },
                                              "subclade_membership": {
                                                "value": "20B"
                                              }
                                            }
                                          },
                                          {
                                            "branch_attrs": {
                                              "mutations": {}
                                            },
                                            "children": [
                                              {
                                                "branch_attrs": {
                                                  "mutations": {}
                                                },
                                                "children": [
                                                  {
                                                    "branch_attrs": {
                                                      "mutations": {}
                                                    },
                                                    "name": "Brazil/DF-619i/2020",
                                                    "node_attrs": {
                                                      "author": {
                                                        "author": "Paola Resende et al",
                                                        "paper_url": "https://dx.doi.org/10.1101/2020.06.17.158006",
                                                        "title": "Genomic surveillance of SARS-CoV-2 reveals community transmission of a major lineage during the early pandemic phase in Brazil",
                                                        "value": "Paola Resende et al A"
                                                      },
                                                      "clade_membership": {
                                                        "value": "20B"
                                                      },
                                                      "country": {
                                                        "value": "Brazil"
                                                      },
                                                      "div": 9,
                                                      "division": {
                                                        "value": "Distrito Federal"
                                                      },
                                                      "division_exposure": {
                                                        "value": "Distrito Federal"
                                                      },
                                                      "gisaid_epi_isl": {
                                                        "value": "EPI_ISL_427295"
                                                      },
                                                      "host": {
                                                        "value": "Human"
                                                      },
                                                      "custom_location": {
                                                        "confidence": {
                                                          "Brazil": 1.0
                                                        },
                                                        "entropy": -1.000088900581841e-12,
                                                        "value": "Brazil"
                                                      },
                                                      "location": {
                                                        "value": "Brasilia"
                                                      },
                                                      "num_date": {
                                                        "confidence": [
                                                          2020.198087431694,
                                                          2020.198087431694
                                                        ],
                                                        "value": 2020.198087431694
                                                      },
                                                      "originating_lab": {
                                                        "value": "Instituto Oswaldo Cruz FIOCRUZ - Laboratory of Respiratory Viruses and Measles (LVRS)"
                                                      },
                                                      "pangolin_lineage": {
                                                        "value": "B.1.1.33"
                                                      },
                                                      "recency": {
                                                        "value": "Older"
                                                      },
                                                      "region": {
                                                        "value": "South America"
                                                      },
                                                      "region_exposure": {
                                                        "value": "South America"
                                                      },

                                                      "subclade_membership": {
                                                        "value": "20B"
                                                      },
                                                      "submitting_lab": {
                                                        "value": "Instituto Oswaldo Cruz FIOCRUZ - Laboratory of Respiratory Viruses and Measles (LVRS)"
                                                      },
                                                      "url": "https://www.gisaid.org"
                                                    }
                                                  },
                                                  {
                                                    "branch_attrs": {
                                                      "mutations": {
                                                        "nuc": [
                                                          "C7504T"
                                                        ]
                                                      }
                                                    },
                                                    "name": "Brazil/DF-861/2020",
                                                    "node_attrs": {
                                                      "author": {
                                                        "author": "Paola Resende et al",
                                                        "paper_url": "https://dx.doi.org/10.1101/2020.06.17.158006",
                                                        "title": "Genomic surveillance of SARS-CoV-2 reveals community transmission of a major lineage during the early pandemic phase in Brazil",
                                                        "value": "Paola Resende et al A"
                                                      },
                                                      "clade_membership": {
                                                        "value": "20B"
                                                      },
                                                      "country": {
                                                        "value": "Brazil"
                                                      },
                                                      "div": 10,
                                                      "division": {
                                                        "value": "Distrito Federal"
                                                      },
                                                      "division_exposure": {
                                                        "value": "Distrito Federal"
                                                      },
                                                      "gisaid_epi_isl": {
                                                        "value": "EPI_ISL_427296"
                                                      },
                                                      "host": {
                                                        "value": "Human"
                                                      },
                                                      "custom_location": {
                                                        "confidence": {
                                                          "Brazil": 1.0
                                                        },
                                                        "entropy": -1.000088900581841e-12,
                                                        "value": "Brazil"
                                                      },
                                                      "location": {
                                                        "value": "Brasilia"
                                                      },
                                                      "num_date": {
                                                        "confidence": [
                                                          2020.2254098360656,
                                                          2020.2254098360656
                                                        ],
                                                        "value": 2020.2254098360656
                                                      },
                                                      "originating_lab": {
                                                        "value": "Instituto Oswaldo Cruz FIOCRUZ - Laboratory of Respiratory Viruses and Measles (LVRS)"
                                                      },
                                                      "pangolin_lineage": {
                                                        "value": "B.1.1.33"
                                                      },
                                                      "recency": {
                                                        "value": "Older"
                                                      },
                                                      "region": {
                                                        "value": "South America"
                                                      },
                                                      "region_exposure": {
                                                        "value": "South America"
                                                      },

                                                      "subclade_membership": {
                                                        "value": "20B"
                                                      },
                                                      "submitting_lab": {
                                                        "value": "Instituto Oswaldo Cruz FIOCRUZ - Laboratory of Respiratory Viruses and Measles (LVRS)"
                                                      },
                                                      "url": "https://www.gisaid.org"
                                                    }
                                                  }
                                                ],
                                                "name": "NODE_0002204",
                                                "node_attrs": {
                                                  "clade_membership": {
                                                    "value": "20B"
                                                  },
                                                  "div": 9,
                                                  "custom_location": {
                                                    "confidence": {
                                                      "Brazil": 0.9987164066537486,
                                                      "Rio Grande do Sul": 0.0011621659388988974
                                                    },
                                                    "entropy": 0.010277641927570115,
                                                    "value": "Brazil"
                                                  },
                                                  "num_date": {
                                                    "confidence": [
                                                      2020.1775298077691,
                                                      2020.198087431694
                                                    ],
                                                    "value": 2020.197660367377
                                                  },
                                                  "subclade_membership": {
                                                    "value": "20B"
                                                  }
                                                }
                                              },
                                              {
                                                "branch_attrs": {
                                                  "mutations": {}
                                                },
                                                "children": [
                                                  {
                                                    "branch_attrs": {
                                                      "mutations": {}
                                                    },
                                                    "children": [
                                                      {
                                                        "branch_attrs": {
                                                          "labels": {
                                                            "aa": "S: Q677H"
                                                          },
                                                          "mutations": {
                                                            "S": [
                                                              "Q677H"
                                                            ],
                                                            "nuc": [
                                                              "G23593T"
                                                            ]
                                                          }
                                                        },
                                                        "children": [
                                                          {
                                                            "branch_attrs": {
                                                              "labels": {
                                                                "aa": "M: R186C"
                                                              },
                                                              "mutations": {
                                                                "M": [
                                                                  "R186C"
                                                                ],
                                                                "nuc": [
                                                                  "C27078T"
                                                                ]
                                                              }
                                                            },
                                                            "name": "Brazil/AM-0205/2020",
                                                            "node_attrs": {

                                                              "author": {
                                                                "author": "Alexandra Gerber et al",
                                                                "paper_url": "https://dx.doi.org/10.1126/science.abd2161",
                                                                "title": "Evolution and epidemic spread of SARS-CoV-2 in Brazil",
                                                                "value": "Alexandra Gerber et al"
                                                              },
                                                              "clade_membership": {
                                                                "value": "20B"
                                                              },
                                                              "country": {
                                                                "value": "Brazil"
                                                              },
                                                              "div": 11,
                                                              "division": {
                                                                "value": "Amazonas BR"
                                                              },
                                                              "division_exposure": {
                                                                "value": "Amazonas BR"
                                                              },
                                                              "gisaid_epi_isl": {
                                                                "value": "EPI_ISL_470572"
                                                              },
                                                              "host": {
                                                                "value": "Human"
                                                              },
                                                              "custom_location": {
                                                                "confidence": {
                                                                  "Brazil": 1.0
                                                                },
                                                                "entropy": -1.000088900581841e-12,
                                                                "value": "Brazil"
                                                              },
                                                              "num_date": {
                                                                "confidence": [
                                                                  2020.2527322404371,
                                                                  2020.2527322404371
                                                                ],
                                                                "value": 2020.2527322404371
                                                              },
                                                              "originating_lab": {
                                                                "value": "Hermes Pardini"
                                                              },
                                                              "pangolin_lineage": {
                                                                "value": "B.1.1.33"
                                                              },
                                                              "recency": {
                                                                "value": "Older"
                                                              },
                                                              "region": {
                                                                "value": "South America"
                                                              },
                                                              "region_exposure": {
                                                                "value": "South America"
                                                              },

                                                              "subclade_membership": {
                                                                "value": "20B"
                                                              },
                                                              "submitting_lab": {
                                                                "value": "Bioinformatics Laboratory / LNCC"
                                                              },
                                                              "url": "https://www.gisaid.org"
                                                            }
                                                          },
                                                          {
                                                            "branch_attrs": {
                                                              "labels": {
                                                                "aa": "N: Q289H; ORF1a: G1068E, A1473V, A1997V, T2154I; ORF1b: K2115E; ORF3a: R134L, S171L"
                                                              },
                                                              "mutations": {
                                                                "N": [
                                                                  "Q289H"
                                                                ],
                                                                "ORF1a": [
                                                                  "G1068E",
                                                                  "A1473V",
                                                                  "A1997V",
                                                                  "T2154I"
                                                                ],
                                                                "ORF1b": [
                                                                  "K2115E"
                                                                ],
                                                                "ORF3a": [
                                                                  "R134L",
                                                                  "S171L"
                                                                ],
                                                                "nuc": [
                                                                  "G3468A",
                                                                  "C4683T",
                                                                  "C6255T",
                                                                  "C6726T",
                                                                  "A19810G",
                                                                  "G25793T",
                                                                  "C25904T",
                                                                  "G29140T"
                                                                ]
                                                              }
                                                            },
                                                            "name": "Brazil/SP-HIAE-ID44/2020",
                                                            "node_attrs": {
                                                              "author": {
                                                                "author": "Deyvid Amgarten et al",
                                                                "value": "Deyvid Amgarten et al"
                                                              },
                                                              "clade_membership": {
                                                                "value": "20B"
                                                              },
                                                              "country": {
                                                                "value": "Brazil"
                                                              },
                                                              "div": 18,
                                                              "division": {
                                                                "value": "S\u00e3o Paulo"
                                                              },
                                                              "division_exposure": {
                                                                "value": "S\u00e3o Paulo"
                                                              },
                                                              "gisaid_epi_isl": {
                                                                "value": "EPI_ISL_861908"
                                                              },
                                                              "host": {
                                                                "value": "Human"
                                                              },
                                                              "custom_location": {
                                                                "confidence": {
                                                                  "Brazil": 1.0
                                                                },
                                                                "entropy": -1.000088900581841e-12,
                                                                "value": "Brazil"
                                                              },
                                                              "num_date": {
                                                                "confidence": [
                                                                  2020.8948087431695,
                                                                  2020.8948087431695
                                                                ],
                                                                "value": 2020.8948087431695
                                                              },
                                                              "originating_lab": {
                                                                "value": "LATE - Laborat\u00f3rio de T\u00e9cnicas Especiais - Hospital Israelita Albert Einstein"
                                                              },
                                                              "pangolin_lineage": {
                                                                "value": "B.1.1.33"
                                                              },
                                                              "recency": {
                                                                "value": "Older"
                                                              },
                                                              "region": {
                                                                "value": "South America"
                                                              },
                                                              "region_exposure": {
                                                                "value": "South America"
                                                              },

                                                              "subclade_membership": {
                                                                "value": "20B"
                                                              },
                                                              "submitting_lab": {
                                                                "value": "LATE - Laborat\u00f3rio de T\u00e9cnicas Especiais - Hospital Israelita Albert Einstein"
                                                              },
                                                              "url": "https://www.gisaid.org"
                                                            }
                                                          }
                                                        ],
                                                        "name": "NODE_0003679",
                                                        "node_attrs": {
                                                          "clade_membership": {
                                                            "value": "20B"
                                                          },
                                                          "div": 10,
                                                          "custom_location": {
                                                            "confidence": {
                                                              "Brazil": 0.9989145948913742
                                                            },
                                                            "entropy": 0.008919770104808948,
                                                            "value": "Brazil"
                                                          },
                                                          "num_date": {
                                                            "confidence": [
                                                              2020.2125638459645,
                                                              2020.2523045808557
                                                            ],
                                                            "value": 2020.2296693330302
                                                          },
                                                          "subclade_membership": {
                                                            "value": "20B"
                                                          }
                                                        }
                                                      },
                                                      {
                                                        "branch_attrs": {
                                                          "mutations": {}
                                                        },
                                                        "children": [
                                                          {
                                                            "branch_attrs": {
                                                              "mutations": {
                                                                "nuc": [
                                                                  "C6433T",
                                                                  "C9286T"
                                                                ]
                                                              }
                                                            },
                                                            "name": "Brazil/AP-IEC162966/2020",
                                                            "node_attrs": {

                                                              "author": {
                                                                "author": "Santos et al",
                                                                "paper_url": "https://dx.doi.org/10.1101/2020.06.17.158006",
                                                                "title": "Genomic surveillance of SARS-CoV-2 reveals community transmission of a major lineage during the early pandemic phase in Brazil",
                                                                "value": "Santos et al B"
                                                              },
                                                              "clade_membership": {
                                                                "value": "20B"
                                                              },
                                                              "country": {
                                                                "value": "Brazil"
                                                              },
                                                              "div": 11,
                                                              "division": {
                                                                "value": "Amapa"
                                                              },
                                                              "division_exposure": {
                                                                "value": "Amapa"
                                                              },
                                                              "gisaid_epi_isl": {
                                                                "value": "EPI_ISL_458142"
                                                              },
                                                              "host": {
                                                                "value": "Human"
                                                              },
                                                              "custom_location": {
                                                                "confidence": {
                                                                  "Brazil": 1.0
                                                                },
                                                                "entropy": -1.000088900581841e-12,
                                                                "value": "Brazil"
                                                              },
                                                              "num_date": {
                                                                "confidence": [
                                                                  2020.2609289617487,
                                                                  2020.2609289617487
                                                                ],
                                                                "value": 2020.2609289617487
                                                              },
                                                              "originating_lab": {
                                                                "value": "\ufeffEvandro Chagas Institute"
                                                              },
                                                              "pangolin_lineage": {
                                                                "value": "B.1.1.33"
                                                              },
                                                              "recency": {
                                                                "value": "Older"
                                                              },
                                                              "region": {
                                                                "value": "South America"
                                                              },
                                                              "region_exposure": {
                                                                "value": "South America"
                                                              },

                                                              "subclade_membership": {
                                                                "value": "20B"
                                                              },
                                                              "submitting_lab": {
                                                                "value": "\ufeffEvandro Chagas Institute"
                                                              },
                                                              "url": "https://www.gisaid.org"
                                                            }
                                                          },
                                                          {
                                                            "branch_attrs": {
                                                              "labels": {
                                                                "aa": "N: Q244L"
                                                              },
                                                              "mutations": {
                                                                "N": [
                                                                  "Q244L"
                                                                ],
                                                                "nuc": [
                                                                  "A29004T"
                                                                ]
                                                              }
                                                            },
                                                            "name": "Brazil/SP-L9-CD136/2020",
                                                            "node_attrs": {
                                                              "author": {
                                                                "author": "Samples: Ingra Morales Claro et al",
                                                                "paper_url": "https://dx.doi.org/10.1126/science.abd2161",
                                                                "title": "Evolution and epidemic spread of SARS-CoV-2 in Brazil",
                                                                "value": "Samples: Ingra Morales Claro et al"
                                                              },
                                                              "clade_membership": {
                                                                "value": "20B"
                                                              },
                                                              "country": {
                                                                "value": "Brazil"
                                                              },
                                                              "div": 10,
                                                              "division": {
                                                                "value": "S\u00e3o Paulo"
                                                              },
                                                              "division_exposure": {
                                                                "value": "S\u00e3o Paulo"
                                                              },
                                                              "gisaid_epi_isl": {
                                                                "value": "EPI_ISL_476483"
                                                              },
                                                              "host": {
                                                                "value": "Human"
                                                              },
                                                              "custom_location": {
                                                                "confidence": {
                                                                  "Brazil": 1.0
                                                                },
                                                                "entropy": -1.000088900581841e-12,
                                                                "value": "Brazil"
                                                              },
                                                              "num_date": {
                                                                "confidence": [
                                                                  2020.2281420765028,
                                                                  2020.2281420765028
                                                                ],
                                                                "value": 2020.2281420765028
                                                              },
                                                              "originating_lab": {
                                                                "value": "Hospital da Cl\u00ednicas da Faculdade de Medicina da Universidade de S\u00e3o Paulo"
                                                              },
                                                              "pangolin_lineage": {
                                                                "value": "B.1.1.33"
                                                              },
                                                              "recency": {
                                                                "value": "Older"
                                                              },
                                                              "region": {
                                                                "value": "South America"
                                                              },
                                                              "region_exposure": {
                                                                "value": "South America"
                                                              },
                                                              "subclade_membership": {
                                                                "value": "20B"
                                                              },
                                                              "submitting_lab": {
                                                                "value": "Instituto de Medicina Tropical da Univesidade de S\u00e3o Paulo"
                                                              },
                                                              "url": "https://www.gisaid.org"
                                                            }
                                                          }
                                                        ],
                                                        "name": "NODE_0002234",
                                                        "node_attrs": {
                                                          "clade_membership": {
                                                            "value": "20B"
                                                          },
                                                          "div": 9,
                                                          "custom_location": {
                                                            "confidence": {
                                                              "Brazil": 0.9989145948913742
                                                            },
                                                            "entropy": 0.008919770104808948,
                                                            "value": "Brazil"
                                                          },
                                                          "num_date": {
                                                            "confidence": [
                                                              2020.19688568573,
                                                              2020.2267106928807
                                                            ],
                                                            "value": 2020.216438469197
                                                          },
                                                          "subclade_membership": {
                                                            "value": "20B"
                                                          }
                                                        }
                                                      }
                                                    ],
                                                    "name": "NODE_0002231",
                                                    "node_attrs": {
                                                      "clade_membership": {
                                                        "value": "20B"
                                                      },
                                                      "div": 9,
                                                      "custom_location": {
                                                        "confidence": {
                                                          "Brazil": 0.9975995284077314,
                                                          "Rio Grande do Sul": 0.002261675809160854
                                                        },
                                                        "entropy": 0.017459473372955208,
                                                        "value": "Brazil"
                                                      },
                                                      "num_date": {
                                                        "confidence": [
                                                          2020.1822173213648,
                                                          2020.2233148944579
                                                        ],
                                                        "value": 2020.2074099694835
                                                      },
                                                      "subclade_membership": {
                                                        "value": "20B"
                                                      }
                                                    }
                                                  },
                                                  {
                                                    "branch_attrs": {
                                                      "mutations": {}
                                                    },
                                                    "children": [
                                                      {
                                                        "branch_attrs": {
                                                          "mutations": {}
                                                        },
                                                        "children": [
                                                          {
                                                            "branch_attrs": {
                                                              "labels": {
                                                                "aa": "ORF1a: T1000I, K2555N, A3963V, P4389S; S: V1230L"
                                                              },
                                                              "mutations": {
                                                                "ORF1a": [
                                                                  "T1000I",
                                                                  "K2555N",
                                                                  "A3963V",
                                                                  "P4389S"
                                                                ],
                                                                "S": [
                                                                  "V1230L"
                                                                ],
                                                                "nuc": [
                                                                  "C3264T",
                                                                  "A7930T",
                                                                  "C10702T",
                                                                  "C12085T",
                                                                  "C12153T",
                                                                  "C13430T",
                                                                  "A16581C",
                                                                  "G25250T"
                                                                ]
                                                              }
                                                            },
                                                            "name": "Brazil/5175CVL/2020",
                                                            "node_attrs": {

                                                              "author": {
                                                                "author": "Sant'Anna et al.",
                                                                "value": "Sant'Anna et al."
                                                              },
                                                              "clade_membership": {
                                                                "value": "20B"
                                                              },
                                                              "country": {
                                                                "value": "Brazil"
                                                              },
                                                              "div": 17,
                                                              "division": {
                                                                "value": "Rio Grande do Sul"
                                                              },
                                                              "division_exposure": {
                                                                "value": "Rio Grande do Sul"
                                                              },
                                                              "host": {
                                                                "value": "human"
                                                              },
                                                              "custom_location": {
                                                                "confidence": {
                                                                  "Rio Grande do Sul": 1.0
                                                                },
                                                                "entropy": -1.000088900581841e-12,
                                                                "value": "Rio Grande do Sul"
                                                              },
                                                              "location": {
                                                                "value": "Parob\u00e9"
                                                              },
                                                              "num_date": {
                                                                "confidence": [
                                                                  2020.5040983606557,
                                                                  2020.5040983606557
                                                                ],
                                                                "value": 2020.5040983606557
                                                              },
                                                              "originating_lab": {
                                                                "value": "Hospital S\u00e3o Francisco de Assis"
                                                              },
                                                              "pangolin_lineage": {
                                                                "value": "B.1.1.33"
                                                              },
                                                              "recency": {
                                                                "value": "1-2 days ago"
                                                              },
                                                              "regiao": {
                                                                "value": "taquara"
                                                              },
                                                              "region": {
                                                                "value": "South America"
                                                              },
                                                              "region_exposure": {
                                                                "value": "South America"
                                                              },

                                                              "subclade_membership": {
                                                                "value": "20B"
                                                              },
                                                              "submitting_lab": {
                                                                "value": "epiclin"
                                                              }
                                                            }
                                                          },
                                                          {
                                                            "branch_attrs": {
                                                              "labels": {
                                                                "aa": "ORF1a: Y3649C"
                                                              },
                                                              "mutations": {
                                                                "ORF1a": [
                                                                  "Y3649C"
                                                                ],
                                                                "nuc": [
                                                                  "A11211G",
                                                                  "C12484T",
                                                                  "G20679T"
                                                                ]
                                                              }
                                                            },
                                                            "children": [
                                                              {
                                                                "branch_attrs": {
                                                                  "labels": {
                                                                    "aa": "ORF1a: R1225G"
                                                                  },
                                                                  "mutations": {
                                                                    "ORF1a": [
                                                                      "R1225G"
                                                                    ],
                                                                    "nuc": [
                                                                      "A3938G",
                                                                      "C5548T",
                                                                      "C7819T",
                                                                      "C12241T",
                                                                      "G15543T",
                                                                      "C27630T"
                                                                    ]
                                                                  }
                                                                },
                                                                "name": "Brazil/5377CVL/2020",
                                                                "node_attrs": {

                                                                  "author": {
                                                                    "author": "Sant'Anna et al.",
                                                                    "value": "Sant'Anna et al."
                                                                  },
                                                                  "clade_membership": {
                                                                    "value": "20B"
                                                                  },
                                                                  "country": {
                                                                    "value": "Brazil"
                                                                  },
                                                                  "div": 18,
                                                                  "division": {
                                                                    "value": "Rio Grande do Sul"
                                                                  },
                                                                  "division_exposure": {
                                                                    "value": "Rio Grande do Sul"
                                                                  },
                                                                  "host": {
                                                                    "value": "human"
                                                                  },
                                                                  "custom_location": {
                                                                    "confidence": {
                                                                      "Rio Grande do Sul": 1.0
                                                                    },
                                                                    "entropy": -1.000088900581841e-12,
                                                                    "value": "Rio Grande do Sul"
                                                                  },
                                                                  "location": {
                                                                    "value": "Canoas"
                                                                  },
                                                                  "num_date": {
                                                                    "confidence": [
                                                                      2020.5068306010928,
                                                                      2020.5068306010928
                                                                    ],
                                                                    "value": 2020.5068306010928
                                                                  },
                                                                  "originating_lab": {
                                                                    "value": "Hospital Nossa Senhora das Gra\u00e7as"
                                                                  },
                                                                  "pangolin_lineage": {
                                                                    "value": "B.1.1.33"
                                                                  },
                                                                  "recency": {
                                                                    "value": "1-2 days ago"
                                                                  },
                                                                  "regiao": {
                                                                    "value": "canoas"
                                                                  },
                                                                  "region": {
                                                                    "value": "South America"
                                                                  },
                                                                  "region_exposure": {
                                                                    "value": "South America"
                                                                  },

                                                                  "subclade_membership": {
                                                                    "value": "20B"
                                                                  },
                                                                  "submitting_lab": {
                                                                    "value": "epiclin"
                                                                  }
                                                                }
                                                              },
                                                              {
                                                                "branch_attrs": {
                                                                  "mutations": {
                                                                    "nuc": [
                                                                      "T6448C",
                                                                      "C28957T"
                                                                    ]
                                                                  }
                                                                },
                                                                "name": "Brazil/0343CVL/2020",
                                                                "node_attrs": {

                                                                  "author": {
                                                                    "author": "Sant'Anna et al.",
                                                                    "value": "Sant'Anna et al."
                                                                  },
                                                                  "clade_membership": {
                                                                    "value": "20B"
                                                                  },
                                                                  "country": {
                                                                    "value": "Brazil"
                                                                  },
                                                                  "div": 14,
                                                                  "division": {
                                                                    "value": "Rio Grande do Sul"
                                                                  },
                                                                  "division_exposure": {
                                                                    "value": "Rio Grande do Sul"
                                                                  },
                                                                  "host": {
                                                                    "value": "human"
                                                                  },
                                                                  "custom_location": {
                                                                    "confidence": {
                                                                      "Rio Grande do Sul": 1.0
                                                                    },
                                                                    "entropy": -1.000088900581841e-12,
                                                                    "value": "Rio Grande do Sul"
                                                                  },
                                                                  "location": {
                                                                    "value": "Porto Alegre"
                                                                  },
                                                                  "num_date": {
                                                                    "confidence": [
                                                                      2020.3456284153006,
                                                                      2020.3456284153006
                                                                    ],
                                                                    "value": 2020.3456284153006
                                                                  },
                                                                  "originating_lab": {
                                                                    "value": "Hospital Universit\u00e1rio"
                                                                  },
                                                                  "pangolin_lineage": {
                                                                    "value": "B.1.1.33"
                                                                  },
                                                                  "recency": {
                                                                    "value": "1-2 days ago"
                                                                  },
                                                                  "regiao": {
                                                                    "value": "porto_alegre"
                                                                  },
                                                                  "region": {
                                                                    "value": "South America"
                                                                  },
                                                                  "region_exposure": {
                                                                    "value": "South America"
                                                                  },
                                                                  "subclade_membership": {
                                                                    "value": "20B"
                                                                  },
                                                                  "submitting_lab": {
                                                                    "value": "epiclin"
                                                                  }
                                                                }
                                                              },
                                                              {
                                                                "branch_attrs": {
                                                                  "mutations": {
                                                                    "nuc": [
                                                                      "C1594T"
                                                                    ]
                                                                  }
                                                                },
                                                                "children": [
                                                                  {
                                                                    "branch_attrs": {
                                                                      "labels": {
                                                                        "aa": "ORF1a: I1203V"
                                                                      },
                                                                      "mutations": {
                                                                        "ORF1a": [
                                                                          "I1203V"
                                                                        ],
                                                                        "nuc": [
                                                                          "A3872G",
                                                                          "T19149C"
                                                                        ]
                                                                      }
                                                                    },
                                                                    "name": "Brazil/2088CVL/2020",
                                                                    "node_attrs": {

                                                                      "author": {
                                                                        "author": "Sant'Anna et al.",
                                                                        "value": "Sant'Anna et al."
                                                                      },
                                                                      "clade_membership": {
                                                                        "value": "20B"
                                                                      },
                                                                      "country": {
                                                                        "value": "Brazil"
                                                                      },
                                                                      "div": 15,
                                                                      "division": {
                                                                        "value": "Rio Grande do Sul"
                                                                      },
                                                                      "division_exposure": {
                                                                        "value": "Rio Grande do Sul"
                                                                      },
                                                                      "host": {
                                                                        "value": "human"
                                                                      },
                                                                      "custom_location": {
                                                                        "confidence": {
                                                                          "Rio Grande do Sul": 1.0
                                                                        },
                                                                        "entropy": -1.000088900581841e-12,
                                                                        "value": "Rio Grande do Sul"
                                                                      },
                                                                      "location": {
                                                                        "value": "Canoas"
                                                                      },
                                                                      "num_date": {
                                                                        "confidence": [
                                                                          2020.4467213114754,
                                                                          2020.4467213114754
                                                                        ],
                                                                        "value": 2020.4467213114754
                                                                      },
                                                                      "originating_lab": {
                                                                        "value": "Diretoria de Vigil\u00e2ncia em Sa\u00fade"
                                                                      },
                                                                      "pangolin_lineage": {
                                                                        "value": "B.1.1.33"
                                                                      },
                                                                      "recency": {
                                                                        "value": "1-2 days ago"
                                                                      },
                                                                      "regiao": {
                                                                        "value": "canoas"
                                                                      },
                                                                      "region": {
                                                                        "value": "South America"
                                                                      },
                                                                      "region_exposure": {
                                                                        "value": "South America"
                                                                      },

                                                                      "subclade_membership": {
                                                                        "value": "20B"
                                                                      },
                                                                      "submitting_lab": {
                                                                        "value": "epiclin"
                                                                      }
                                                                    }
                                                                  },
                                                                  {
                                                                    "branch_attrs": {
                                                                      "labels": {
                                                                        "aa": "ORF1a: G1069R"
                                                                      },
                                                                      "mutations": {
                                                                        "ORF1a": [
                                                                          "G1069R"
                                                                        ],
                                                                        "nuc": [
                                                                          "G3470A"
                                                                        ]
                                                                      }
                                                                    },
                                                                    "name": "Brazil/0455CVL/2020",
                                                                    "node_attrs": {

                                                                      "author": {
                                                                        "author": "Sant'Anna et al.",
                                                                        "value": "Sant'Anna et al."
                                                                      },
                                                                      "clade_membership": {
                                                                        "value": "20B"
                                                                      },
                                                                      "country": {
                                                                        "value": "Brazil"
                                                                      },
                                                                      "div": 14,
                                                                      "division": {
                                                                        "value": "Rio Grande do Sul"
                                                                      },
                                                                      "division_exposure": {
                                                                        "value": "Rio Grande do Sul"
                                                                      },
                                                                      "host": {
                                                                        "value": "human"
                                                                      },
                                                                      "custom_location": {
                                                                        "confidence": {
                                                                          "Rio Grande do Sul": 1.0
                                                                        },
                                                                        "entropy": -1.000088900581841e-12,
                                                                        "value": "Rio Grande do Sul"
                                                                      },
                                                                      "location": {
                                                                        "value": "Canoas"
                                                                      },
                                                                      "num_date": {
                                                                        "confidence": [
                                                                          2020.3620218579235,
                                                                          2020.3620218579235
                                                                        ],
                                                                        "value": 2020.3620218579235
                                                                      },
                                                                      "originating_lab": {
                                                                        "value": "Hospital Universit\u00e1rio de Canoas"
                                                                      },
                                                                      "pangolin_lineage": {
                                                                        "value": "B.1.1.33"
                                                                      },
                                                                      "recency": {
                                                                        "value": "1-2 days ago"
                                                                      },
                                                                      "regiao": {
                                                                        "value": "canoas"
                                                                      },
                                                                      "region": {
                                                                        "value": "South America"
                                                                      },
                                                                      "region_exposure": {
                                                                        "value": "South America"
                                                                      },

                                                                      "subclade_membership": {
                                                                        "value": "20B"
                                                                      },
                                                                      "submitting_lab": {
                                                                        "value": "epiclin"
                                                                      }
                                                                    }
                                                                  }
                                                                ],
                                                                "name": "NODE_0003746",
                                                                "node_attrs": {
                                                                  "clade_membership": {
                                                                    "value": "20B"
                                                                  },
                                                                  "div": 13,
                                                                  "custom_location": {
                                                                    "confidence": {
                                                                      "Rio Grande do Sul": 0.9992876280403208
                                                                    },
                                                                    "entropy": 0.005882086030446555,
                                                                    "value": "Rio Grande do Sul"
                                                                  },
                                                                  "num_date": {
                                                                    "confidence": [
                                                                      2020.3066397876264,
                                                                      2020.3620218579235
                                                                    ],
                                                                    "value": 2020.3397487969341
                                                                  },
                                                                  "subclade_membership": {
                                                                    "value": "20B"
                                                                  }
                                                                }
                                                              },
                                                              {
                                                                "branch_attrs": {
                                                                  "mutations": {}
                                                                },
                                                                "children": [
                                                                  {
                                                                    "branch_attrs": {
                                                                      "labels": {
                                                                        "aa": "M: A2S; ORF1a: H435Y"
                                                                      },
                                                                      "mutations": {
                                                                        "M": [
                                                                          "A2S"
                                                                        ],
                                                                        "ORF1a": [
                                                                          "H435Y"
                                                                        ],
                                                                        "nuc": [
                                                                          "C1568T",
                                                                          "G26526T"
                                                                        ]
                                                                      }
                                                                    },
                                                                    "name": "Brazil/1677CVL/2020",
                                                                    "node_attrs": {

                                                                      "author": {
                                                                        "author": "Sant'Anna et al.",
                                                                        "value": "Sant'Anna et al."
                                                                      },
                                                                      "clade_membership": {
                                                                        "value": "20B"
                                                                      },
                                                                      "country": {
                                                                        "value": "Brazil"
                                                                      },
                                                                      "div": 14,
                                                                      "division": {
                                                                        "value": "Rio Grande do Sul"
                                                                      },
                                                                      "division_exposure": {
                                                                        "value": "Rio Grande do Sul"
                                                                      },
                                                                      "host": {
                                                                        "value": "human"
                                                                      },
                                                                      "custom_location": {
                                                                        "confidence": {
                                                                          "Rio Grande do Sul": 1.0
                                                                        },
                                                                        "entropy": -1.000088900581841e-12,
                                                                        "value": "Rio Grande do Sul"
                                                                      },
                                                                      "location": {
                                                                        "value": "Alvorada"
                                                                      },
                                                                      "num_date": {
                                                                        "confidence": [
                                                                          2020.438524590164,
                                                                          2020.438524590164
                                                                        ],
                                                                        "value": 2020.438524590164
                                                                      },
                                                                      "originating_lab": {
                                                                        "value": "Hospital Nossa Senhora das Gra\u00e7as"
                                                                      },
                                                                      "pangolin_lineage": {
                                                                        "value": "B.1.1.33"
                                                                      },
                                                                      "recency": {
                                                                        "value": "1-2 days ago"
                                                                      },
                                                                      "regiao": {
                                                                        "value": "porto_alegre"
                                                                      },
                                                                      "region": {
                                                                        "value": "South America"
                                                                      },
                                                                      "region_exposure": {
                                                                        "value": "South America"
                                                                      },

                                                                      "subclade_membership": {
                                                                        "value": "20B"
                                                                      },
                                                                      "submitting_lab": {
                                                                        "value": "epiclin"
                                                                      }
                                                                    }
                                                                  },
                                                                  {
                                                                    "branch_attrs": {
                                                                      "mutations": {}
                                                                    },
                                                                    "children": [
                                                                      {
                                                                        "branch_attrs": {
                                                                          "labels": {
                                                                            "aa": "N: M317I"
                                                                          },
                                                                          "mutations": {
                                                                            "N": [
                                                                              "M317I"
                                                                            ],
                                                                            "nuc": [
                                                                              "G29224T"
                                                                            ]
                                                                          }
                                                                        },
                                                                        "children": [
                                                                          {
                                                                            "branch_attrs": {
                                                                              "labels": {
                                                                                "aa": "ORF1b: A1377V; ORF7a: P34S"
                                                                              },
                                                                              "mutations": {
                                                                                "ORF1b": [
                                                                                  "A1377V"
                                                                                ],
                                                                                "ORF7a": [
                                                                                  "P34S"
                                                                                ],
                                                                                "nuc": [
                                                                                  "C11704T",
                                                                                  "C17597T",
                                                                                  "C27493T",
                                                                                  "G29706T",
                                                                                  "C29835T"
                                                                                ]
                                                                              }
                                                                            },
                                                                            "name": "Brazil/12056CVL/2020",
                                                                            "node_attrs": {

                                                                              "author": {
                                                                                "author": "Sant'Anna et al.",
                                                                                "value": "Sant'Anna et al."
                                                                              },
                                                                              "clade_membership": {
                                                                                "value": "20B"
                                                                              },
                                                                              "country": {
                                                                                "value": "Brazil"
                                                                              },
                                                                              "div": 18,
                                                                              "division": {
                                                                                "value": "Rio Grande do Sul"
                                                                              },
                                                                              "division_exposure": {
                                                                                "value": "Rio Grande do Sul"
                                                                              },
                                                                              "host": {
                                                                                "value": "human"
                                                                              },
                                                                              "custom_location": {
                                                                                "confidence": {
                                                                                  "Rio Grande do Sul": 1.0
                                                                                },
                                                                                "entropy": -1.000088900581841e-12,
                                                                                "value": "Rio Grande do Sul"
                                                                              },
                                                                              "location": {
                                                                                "value": "Sapucaia do Sul"
                                                                              },
                                                                              "num_date": {
                                                                                "confidence": [
                                                                                  2020.5915300546449,
                                                                                  2020.5915300546449
                                                                                ],
                                                                                "value": 2020.5915300546449
                                                                              },
                                                                              "originating_lab": {
                                                                                "value": "Unidade de Pronto Atendimento de Sapucaia do Sul"
                                                                              },
                                                                              "pangolin_lineage": {
                                                                                "value": "B.1.1.33"
                                                                              },
                                                                              "recency": {
                                                                                "value": "1-2 days ago"
                                                                              },
                                                                              "regiao": {
                                                                                "value": "canoas"
                                                                              },
                                                                              "region": {
                                                                                "value": "South America"
                                                                              },
                                                                              "region_exposure": {
                                                                                "value": "South America"
                                                                              },

                                                                              "subclade_membership": {
                                                                                "value": "20B"
                                                                              },
                                                                              "submitting_lab": {
                                                                                "value": "epiclin"
                                                                              }
                                                                            }
                                                                          },
                                                                          {
                                                                            "branch_attrs": {
                                                                              "mutations": {}
                                                                            },
                                                                            "name": "Brazil/3204CVL/2020",
                                                                            "node_attrs": {

                                                                              "author": {
                                                                                "author": "Sant'Anna et al.",
                                                                                "value": "Sant'Anna et al."
                                                                              },
                                                                              "clade_membership": {
                                                                                "value": "20B"
                                                                              },
                                                                              "country": {
                                                                                "value": "Brazil"
                                                                              },
                                                                              "div": 13,
                                                                              "division": {
                                                                                "value": "Rio Grande do Sul"
                                                                              },
                                                                              "division_exposure": {
                                                                                "value": "Rio Grande do Sul"
                                                                              },
                                                                              "host": {
                                                                                "value": "human"
                                                                              },
                                                                              "custom_location": {
                                                                                "confidence": {
                                                                                  "Rio Grande do Sul": 1.0
                                                                                },
                                                                                "entropy": -1.000088900581841e-12,
                                                                                "value": "Rio Grande do Sul"
                                                                              },
                                                                              "location": {
                                                                                "value": "Cachoeirinha"
                                                                              },
                                                                              "num_date": {
                                                                                "confidence": [
                                                                                  2020.474043715847,
                                                                                  2020.474043715847
                                                                                ],
                                                                                "value": 2020.474043715847
                                                                              },
                                                                              "originating_lab": {
                                                                                "value": "Hospital Universit\u00e1rio"
                                                                              },
                                                                              "pangolin_lineage": {
                                                                                "value": "B.1.1.33"
                                                                              },
                                                                              "recency": {
                                                                                "value": "1-2 days ago"
                                                                              },
                                                                              "regiao": {
                                                                                "value": "porto_alegre"
                                                                              },
                                                                              "region": {
                                                                                "value": "South America"
                                                                              },
                                                                              "region_exposure": {
                                                                                "value": "South America"
                                                                              },

                                                                              "subclade_membership": {
                                                                                "value": "20B"
                                                                              },
                                                                              "submitting_lab": {
                                                                                "value": "epiclin"
                                                                              }
                                                                            }
                                                                          },
                                                                          {
                                                                            "branch_attrs": {
                                                                              "labels": {
                                                                                "aa": "ORF3a: K67N"
                                                                              },
                                                                              "mutations": {
                                                                                "ORF3a": [
                                                                                  "K67N"
                                                                                ],
                                                                                "nuc": [
                                                                                  "G25593T"
                                                                                ]
                                                                              }
                                                                            },
                                                                            "name": "Brazil/4413CVL/2020",
                                                                            "node_attrs": {

                                                                              "author": {
                                                                                "author": "Sant'Anna et al.",
                                                                                "value": "Sant'Anna et al."
                                                                              },
                                                                              "clade_membership": {
                                                                                "value": "20B"
                                                                              },
                                                                              "country": {
                                                                                "value": "Brazil"
                                                                              },
                                                                              "div": 14,
                                                                              "division": {
                                                                                "value": "Rio Grande do Sul"
                                                                              },
                                                                              "division_exposure": {
                                                                                "value": "Rio Grande do Sul"
                                                                              },
                                                                              "host": {
                                                                                "value": "human"
                                                                              },
                                                                              "custom_location": {
                                                                                "confidence": {
                                                                                  "Rio Grande do Sul": 1.0
                                                                                },
                                                                                "entropy": -1.000088900581841e-12,
                                                                                "value": "Rio Grande do Sul"
                                                                              },
                                                                              "location": {
                                                                                "value": "Canoas"
                                                                              },
                                                                              "num_date": {
                                                                                "confidence": [
                                                                                  2020.4931693989072,
                                                                                  2020.4931693989072
                                                                                ],
                                                                                "value": 2020.4931693989072
                                                                              },
                                                                              "originating_lab": {
                                                                                "value": "Diretoria de Vigil\u00e2ncia em Sa\u00fade"
                                                                              },
                                                                              "pangolin_lineage": {
                                                                                "value": "B.1.1.33"
                                                                              },
                                                                              "recency": {
                                                                                "value": "1-2 days ago"
                                                                              },
                                                                              "regiao": {
                                                                                "value": "canoas"
                                                                              },
                                                                              "region": {
                                                                                "value": "South America"
                                                                              },
                                                                              "region_exposure": {
                                                                                "value": "South America"
                                                                              },

                                                                              "subclade_membership": {
                                                                                "value": "20B"
                                                                              },
                                                                              "submitting_lab": {
                                                                                "value": "epiclin"
                                                                              }
                                                                            }
                                                                          },
                                                                          {
                                                                            "branch_attrs": {
                                                                              "mutations": {}
                                                                            },
                                                                            "children": [
                                                                              {
                                                                                "branch_attrs": {
                                                                                  "labels": {
                                                                                    "aa": "N: A35S"
                                                                                  },
                                                                                  "mutations": {
                                                                                    "N": [
                                                                                      "A35S"
                                                                                    ],
                                                                                    "nuc": [
                                                                                      "G28376T"
                                                                                    ]
                                                                                  }
                                                                                },
                                                                                "name": "Brazil/8473CVL/2020",
                                                                                "node_attrs": {

                                                                                  "author": {
                                                                                    "author": "Sant'Anna et al.",
                                                                                    "value": "Sant'Anna et al."
                                                                                  },
                                                                                  "clade_membership": {
                                                                                    "value": "20B"
                                                                                  },
                                                                                  "country": {
                                                                                    "value": "Brazil"
                                                                                  },
                                                                                  "div": 14,
                                                                                  "division": {
                                                                                    "value": "Rio Grande do Sul"
                                                                                  },
                                                                                  "division_exposure": {
                                                                                    "value": "Rio Grande do Sul"
                                                                                  },
                                                                                  "host": {
                                                                                    "value": "human"
                                                                                  },
                                                                                  "custom_location": {
                                                                                    "confidence": {
                                                                                      "Rio Grande do Sul": 1.0
                                                                                    },
                                                                                    "entropy": -1.000088900581841e-12,
                                                                                    "value": "Rio Grande do Sul"
                                                                                  },
                                                                                  "location": {
                                                                                    "value": "Cachoeirinha"
                                                                                  },
                                                                                  "num_date": {
                                                                                    "confidence": [
                                                                                      2020.5505464480875,
                                                                                      2020.5505464480875
                                                                                    ],
                                                                                    "value": 2020.5505464480875
                                                                                  },
                                                                                  "originating_lab": {
                                                                                    "value": "Hospital Nossa Senhora das Gra\u00e7as"
                                                                                  },
                                                                                  "pangolin_lineage": {
                                                                                    "value": "B.1.1.33"
                                                                                  },
                                                                                  "recency": {
                                                                                    "value": "1-2 days ago"
                                                                                  },
                                                                                  "regiao": {
                                                                                    "value": "porto_alegre"
                                                                                  },
                                                                                  "region": {
                                                                                    "value": "South America"
                                                                                  },
                                                                                  "region_exposure": {
                                                                                    "value": "South America"
                                                                                  },

                                                                                  "subclade_membership": {
                                                                                    "value": "20B"
                                                                                  },
                                                                                  "submitting_lab": {
                                                                                    "value": "epiclin"
                                                                                  }
                                                                                }
                                                                              },
                                                                              {
                                                                                "branch_attrs": {
                                                                                  "mutations": {}
                                                                                },
                                                                                "children": [
                                                                                  {
                                                                                    "branch_attrs": {
                                                                                      "mutations": {}
                                                                                    },
                                                                                    "name": "Brazil/14824CVL/2020",
                                                                                    "node_attrs": {

                                                                                      "author": {
                                                                                        "author": "Sant'Anna et al.",
                                                                                        "value": "Sant'Anna et al."
                                                                                      },
                                                                                      "clade_membership": {
                                                                                        "value": "20B"
                                                                                      },
                                                                                      "country": {
                                                                                        "value": "Brazil"
                                                                                      },
                                                                                      "div": 13,
                                                                                      "division": {
                                                                                        "value": "Rio Grande do Sul"
                                                                                      },
                                                                                      "division_exposure": {
                                                                                        "value": "Rio Grande do Sul"
                                                                                      },
                                                                                      "host": {
                                                                                        "value": "human"
                                                                                      },
                                                                                      "custom_location": {
                                                                                        "confidence": {
                                                                                          "Rio Grande do Sul": 1.0
                                                                                        },
                                                                                        "entropy": -1.000088900581841e-12,
                                                                                        "value": "Rio Grande do Sul"
                                                                                      },
                                                                                      "location": {
                                                                                        "value": "Porto Alegre"
                                                                                      },
                                                                                      "num_date": {
                                                                                        "confidence": [
                                                                                          2020.627049180328,
                                                                                          2020.627049180328
                                                                                        ],
                                                                                        "value": 2020.627049180328
                                                                                      },
                                                                                      "originating_lab": {
                                                                                        "value": "Hospital Universit\u00e1rio de Canoas"
                                                                                      },
                                                                                      "pangolin_lineage": {
                                                                                        "value": "B.1.1.33"
                                                                                      },
                                                                                      "recency": {
                                                                                        "value": "1-2 days ago"
                                                                                      },
                                                                                      "regiao": {
                                                                                        "value": "porto_alegre"
                                                                                      },
                                                                                      "region": {
                                                                                        "value": "South America"
                                                                                      },
                                                                                      "region_exposure": {
                                                                                        "value": "South America"
                                                                                      },

                                                                                      "subclade_membership": {
                                                                                        "value": "20B"
                                                                                      },
                                                                                      "submitting_lab": {
                                                                                        "value": "epiclin"
                                                                                      }
                                                                                    }
                                                                                  },
                                                                                  {
                                                                                    "branch_attrs": {
                                                                                      "labels": {
                                                                                        "aa": "N: N47Y; ORF1a: S2242F"
                                                                                      },
                                                                                      "mutations": {
                                                                                        "N": [
                                                                                          "N47Y"
                                                                                        ],
                                                                                        "ORF1a": [
                                                                                          "S2242F"
                                                                                        ],
                                                                                        "nuc": [
                                                                                          "C6990T",
                                                                                          "C24034T",
                                                                                          "C27059T",
                                                                                          "A28412T",
                                                                                          "C29666T"
                                                                                        ]
                                                                                      }
                                                                                    },
                                                                                    "name": "Brazil/22886CVL/2020",
                                                                                    "node_attrs": {

                                                                                      "author": {
                                                                                        "author": "Sant'Anna et al.",
                                                                                        "value": "Sant'Anna et al."
                                                                                      },
                                                                                      "clade_membership": {
                                                                                        "value": "20B"
                                                                                      },
                                                                                      "country": {
                                                                                        "value": "Brazil"
                                                                                      },
                                                                                      "div": 18,
                                                                                      "division": {
                                                                                        "value": "Rio Grande do Sul"
                                                                                      },
                                                                                      "division_exposure": {
                                                                                        "value": "Rio Grande do Sul"
                                                                                      },
                                                                                      "host": {
                                                                                        "value": "human"
                                                                                      },
                                                                                      "custom_location": {
                                                                                        "confidence": {
                                                                                          "Rio Grande do Sul": 1.0
                                                                                        },
                                                                                        "entropy": -1.000088900581841e-12,
                                                                                        "value": "Rio Grande do Sul"
                                                                                      },
                                                                                      "location": {
                                                                                        "value": "Sapucaia do Sul"
                                                                                      },
                                                                                      "num_date": {
                                                                                        "confidence": [
                                                                                          2020.7718579234972,
                                                                                          2020.7718579234972
                                                                                        ],
                                                                                        "value": 2020.7718579234972
                                                                                      },
                                                                                      "originating_lab": {
                                                                                        "value": "UNIDADE DE PRONTO ATENDIMENTO DE SAPUCAIA DO SUL UPA"
                                                                                      },
                                                                                      "pangolin_lineage": {
                                                                                        "value": "B.1.1.33"
                                                                                      },
                                                                                      "recency": {
                                                                                        "value": "1-2 days ago"
                                                                                      },
                                                                                      "regiao": {
                                                                                        "value": "canoas"
                                                                                      },
                                                                                      "region": {
                                                                                        "value": "South America"
                                                                                      },
                                                                                      "region_exposure": {
                                                                                        "value": "South America"
                                                                                      },

                                                                                      "subclade_membership": {
                                                                                        "value": "20B"
                                                                                      },
                                                                                      "submitting_lab": {
                                                                                        "value": "epiclin"
                                                                                      }
                                                                                    }
                                                                                  }
                                                                                ],
                                                                                "name": "NODE_0002318",
                                                                                "node_attrs": {
                                                                                  "clade_membership": {
                                                                                    "value": "20B"
                                                                                  },
                                                                                  "div": 13,
                                                                                  "custom_location": {
                                                                                    "confidence": {
                                                                                      "Rio Grande do Sul": 0.9992326989316728
                                                                                    },
                                                                                    "entropy": 0.0062783752056939516,
                                                                                    "value": "Rio Grande do Sul"
                                                                                  },
                                                                                  "num_date": {
                                                                                    "confidence": [
                                                                                      2020.3856992217493,
                                                                                      2020.627049180328
                                                                                    ],
                                                                                    "value": 2020.5928816920457
                                                                                  },
                                                                                  "subclade_membership": {
                                                                                    "value": "20B"
                                                                                  }
                                                                                }
                                                                              }
                                                                            ],
                                                                            "name": "NODE_0002317",
                                                                            "node_attrs": {
                                                                              "clade_membership": {
                                                                                "value": "20B"
                                                                              },
                                                                              "div": 13,
                                                                              "custom_location": {
                                                                                "confidence": {
                                                                                  "Rio Grande do Sul": 0.9992321119384835
                                                                                },
                                                                                "entropy": 0.006282587727790299,
                                                                                "value": "Rio Grande do Sul"
                                                                              },
                                                                              "num_date": {
                                                                                "confidence": [
                                                                                  2020.4416131203445,
                                                                                  2020.5505464480875
                                                                                ],
                                                                                "value": 2020.4958189283018
                                                                              },
                                                                              "subclade_membership": {
                                                                                "value": "20B"
                                                                              }
                                                                            }
                                                                          }
                                                                        ],
                                                                        "name": "NODE_0003748",
                                                                        "node_attrs": {
                                                                          "clade_membership": {
                                                                            "value": "20B"
                                                                          },
                                                                          "div": 13,
                                                                          "custom_location": {
                                                                            "confidence": {
                                                                              "Rio Grande do Sul": 0.9999925120745928
                                                                            },
                                                                            "entropy": 9.586291135066652e-05,
                                                                            "value": "Rio Grande do Sul"
                                                                          },
                                                                          "num_date": {
                                                                            "confidence": [
                                                                              2020.4387062666985,
                                                                              2020.474043715847
                                                                            ],
                                                                            "value": 2020.474043715847
                                                                          },
                                                                          "subclade_membership": {
                                                                            "value": "20B"
                                                                          }
                                                                        }
                                                                      },
                                                                      {
                                                                        "branch_attrs": {
                                                                          "mutations": {
                                                                            "nuc": [
                                                                              "T18111A"
                                                                            ]
                                                                          }
                                                                        },
                                                                        "children": [
                                                                          {
                                                                            "branch_attrs": {
                                                                              "labels": {
                                                                                "aa": "ORF1a: L3027F; S: L18F"
                                                                              },
                                                                              "mutations": {
                                                                                "ORF1a": [
                                                                                  "L3027F"
                                                                                ],
                                                                                "S": [
                                                                                  "L18F"
                                                                                ],
                                                                                "nuc": [
                                                                                  "C9344T",
                                                                                  "C21614T",
                                                                                  "C23185T"
                                                                                ]
                                                                              }
                                                                            },
                                                                            "name": "Brazil/15629CVL/2020",
                                                                            "node_attrs": {

                                                                              "author": {
                                                                                "author": "Sant'Anna et al.",
                                                                                "value": "Sant'Anna et al."
                                                                              },
                                                                              "clade_membership": {
                                                                                "value": "20B"
                                                                              },
                                                                              "country": {
                                                                                "value": "Brazil"
                                                                              },
                                                                              "div": 16,
                                                                              "division": {
                                                                                "value": "Rio Grande do Sul"
                                                                              },
                                                                              "division_exposure": {
                                                                                "value": "Rio Grande do Sul"
                                                                              },
                                                                              "host": {
                                                                                "value": "human"
                                                                              },
                                                                              "custom_location": {
                                                                                "confidence": {
                                                                                  "Rio Grande do Sul": 0.9999999999999999
                                                                                },
                                                                                "entropy": -9.99866855976916e-13,
                                                                                "value": "Rio Grande do Sul"
                                                                              },
                                                                              "location": {
                                                                                "value": "Tr\u00eas Coroas"
                                                                              },
                                                                              "num_date": {
                                                                                "confidence": [
                                                                                  2020.6379781420765,
                                                                                  2020.6379781420765
                                                                                ],
                                                                                "value": 2020.6379781420765
                                                                              },
                                                                              "originating_lab": {
                                                                                "value": "Secretaria Municipal de Sa\u00fade de Tr\u00eas Coroas"
                                                                              },
                                                                              "pangolin_lineage": {
                                                                                "value": "B.1.1.33"
                                                                              },
                                                                              "recency": {
                                                                                "value": "1-2 days ago"
                                                                              },
                                                                              "regiao": {
                                                                                "value": "taquara"
                                                                              },
                                                                              "region": {
                                                                                "value": "South America"
                                                                              },
                                                                              "region_exposure": {
                                                                                "value": "South America"
                                                                              },

                                                                              "subclade_membership": {
                                                                                "value": "20B"
                                                                              },
                                                                              "submitting_lab": {
                                                                                "value": "epiclin"
                                                                              }
                                                                            }
                                                                          },
                                                                          {
                                                                            "branch_attrs": {
                                                                              "labels": {
                                                                                "aa": "ORF7b: L32F"
                                                                              },
                                                                              "mutations": {
                                                                                "ORF7b": [
                                                                                  "L32F"
                                                                                ],
                                                                                "nuc": [
                                                                                  "C27849T",
                                                                                  "C28846T"
                                                                                ]
                                                                              }
                                                                            },
                                                                            "children": [
                                                                              {
                                                                                "branch_attrs": {
                                                                                  "mutations": {
                                                                                    "nuc": [
                                                                                      "C6070T"
                                                                                    ]
                                                                                  }
                                                                                },
                                                                                "name": "Brazil/15424CVL/2020",
                                                                                "node_attrs": {

                                                                                  "author": {
                                                                                    "author": "Sant'Anna et al.",
                                                                                    "value": "Sant'Anna et al."
                                                                                  },
                                                                                  "clade_membership": {
                                                                                    "value": "20B"
                                                                                  },
                                                                                  "country": {
                                                                                    "value": "Brazil"
                                                                                  },
                                                                                  "div": 16,
                                                                                  "division": {
                                                                                    "value": "Rio Grande do Sul"
                                                                                  },
                                                                                  "division_exposure": {
                                                                                    "value": "Rio Grande do Sul"
                                                                                  },
                                                                                  "host": {
                                                                                    "value": "human"
                                                                                  },
                                                                                  "custom_location": {
                                                                                    "confidence": {
                                                                                      "Rio Grande do Sul": 1.0
                                                                                    },
                                                                                    "entropy": -1.000088900581841e-12,
                                                                                    "value": "Rio Grande do Sul"
                                                                                  },
                                                                                  "location": {
                                                                                    "value": "Porto Alegre"
                                                                                  },
                                                                                  "num_date": {
                                                                                    "confidence": [
                                                                                      2020.6325136612022,
                                                                                      2020.6325136612022
                                                                                    ],
                                                                                    "value": 2020.6325136612022
                                                                                  },
                                                                                  "originating_lab": {
                                                                                    "value": "Diretoria de Vigil\u00e2ncia em Sa\u00fade"
                                                                                  },
                                                                                  "pangolin_lineage": {
                                                                                    "value": "B.1.1.33"
                                                                                  },
                                                                                  "recency": {
                                                                                    "value": "1-2 days ago"
                                                                                  },
                                                                                  "regiao": {
                                                                                    "value": "porto_alegre"
                                                                                  },
                                                                                  "region": {
                                                                                    "value": "South America"
                                                                                  },
                                                                                  "region_exposure": {
                                                                                    "value": "South America"
                                                                                  },

                                                                                  "subclade_membership": {
                                                                                    "value": "20B"
                                                                                  },
                                                                                  "submitting_lab": {
                                                                                    "value": "epiclin"
                                                                                  }
                                                                                }
                                                                              },
                                                                              {
                                                                                "branch_attrs": {
                                                                                  "labels": {
                                                                                    "aa": "ORF1a: V1056L, T4164I; ORF1b: P1427L; S: A653V"
                                                                                  },
                                                                                  "mutations": {
                                                                                    "ORF1a": [
                                                                                      "V1056L",
                                                                                      "T4164I"
                                                                                    ],
                                                                                    "ORF1b": [
                                                                                      "P1427L"
                                                                                    ],
                                                                                    "S": [
                                                                                      "A653V"
                                                                                    ],
                                                                                    "nuc": [
                                                                                      "G3431T",
                                                                                      "C5833T",
                                                                                      "C12756T",
                                                                                      "C17747T",
                                                                                      "C23520T"
                                                                                    ]
                                                                                  }
                                                                                },
                                                                                "name": "Brazil/23054CVL/2020",
                                                                                "node_attrs": {

                                                                                  "author": {
                                                                                    "author": "Sant'Anna et al.",
                                                                                    "value": "Sant'Anna et al."
                                                                                  },
                                                                                  "clade_membership": {
                                                                                    "value": "20B"
                                                                                  },
                                                                                  "country": {
                                                                                    "value": "Brazil"
                                                                                  },
                                                                                  "div": 20,
                                                                                  "division": {
                                                                                    "value": "Rio Grande do Sul"
                                                                                  },
                                                                                  "division_exposure": {
                                                                                    "value": "Rio Grande do Sul"
                                                                                  },
                                                                                  "host": {
                                                                                    "value": "human"
                                                                                  },
                                                                                  "custom_location": {
                                                                                    "confidence": {
                                                                                      "Rio Grande do Sul": 1.0
                                                                                    },
                                                                                    "entropy": -1.000088900581841e-12,
                                                                                    "value": "Rio Grande do Sul"
                                                                                  },
                                                                                  "location": {
                                                                                    "value": "Esteio"
                                                                                  },
                                                                                  "num_date": {
                                                                                    "confidence": [
                                                                                      2020.7800546448088,
                                                                                      2020.7800546448088
                                                                                    ],
                                                                                    "value": 2020.7800546448088
                                                                                  },
                                                                                  "originating_lab": {
                                                                                    "value": "FUNDACAO DE SAUDE PUBLICA SAO CAMILO DE ESTEIO"
                                                                                  },
                                                                                  "pangolin_lineage": {
                                                                                    "value": "B.1.1.33"
                                                                                  },
                                                                                  "recency": {
                                                                                    "value": "1-2 days ago"
                                                                                  },
                                                                                  "regiao": {
                                                                                    "value": "canoas"
                                                                                  },
                                                                                  "region": {
                                                                                    "value": "South America"
                                                                                  },
                                                                                  "region_exposure": {
                                                                                    "value": "South America"
                                                                                  },

                                                                                  "subclade_membership": {
                                                                                    "value": "20B"
                                                                                  },
                                                                                  "submitting_lab": {
                                                                                    "value": "epiclin"
                                                                                  }
                                                                                }
                                                                              }
                                                                            ],
                                                                            "name": "NODE_0003738",
                                                                            "node_attrs": {
                                                                              "clade_membership": {
                                                                                "value": "20B"
                                                                              },
                                                                              "div": 15,
                                                                              "custom_location": {
                                                                                "confidence": {
                                                                                  "Rio Grande do Sul": 0.9992864040919682
                                                                                },
                                                                                "entropy": 0.005890960676680672,
                                                                                "value": "Rio Grande do Sul"
                                                                              },
                                                                              "num_date": {
                                                                                "confidence": [
                                                                                  2020.5253236027386,
                                                                                  2020.6318854887277
                                                                                ],
                                                                                "value": 2020.5915284342868
                                                                              },
                                                                              "subclade_membership": {
                                                                                "value": "20B"
                                                                              }
                                                                            }
                                                                          },
                                                                          {
                                                                            "branch_attrs": {
                                                                              "mutations": {}
                                                                            },
                                                                            "children": [
                                                                              {
                                                                                "branch_attrs": {
                                                                                  "mutations": {
                                                                                    "nuc": [
                                                                                      "A16569G",
                                                                                      "C27800T"
                                                                                    ]
                                                                                  }
                                                                                },
                                                                                "children": [
                                                                                  {
                                                                                    "branch_attrs": {
                                                                                      "labels": {
                                                                                        "aa": "ORF1a: H110Y, S2083X, L2084X; ORF1b: I2626M"
                                                                                      },
                                                                                      "mutations": {
                                                                                        "ORF1a": [
                                                                                          "H110Y",
                                                                                          "S2083X",
                                                                                          "L2084X"
                                                                                        ],
                                                                                        "ORF1b": [
                                                                                          "I2626M"
                                                                                        ],
                                                                                        "nuc": [
                                                                                          "C593T",
                                                                                          "G6513-",
                                                                                          "T6514-",
                                                                                          "T6515-",
                                                                                          "A21345G"
                                                                                        ]
                                                                                      }
                                                                                    },
                                                                                    "name": "Brazil/19490CVL/2020",
                                                                                    "node_attrs": {

                                                                                      "author": {
                                                                                        "author": "Sant'Anna et al.",
                                                                                        "value": "Sant'Anna et al."
                                                                                      },
                                                                                      "clade_membership": {
                                                                                        "value": "20B"
                                                                                      },
                                                                                      "country": {
                                                                                        "value": "Brazil"
                                                                                      },
                                                                                      "div": 17,
                                                                                      "division": {
                                                                                        "value": "Rio Grande do Sul"
                                                                                      },
                                                                                      "division_exposure": {
                                                                                        "value": "Rio Grande do Sul"
                                                                                      },
                                                                                      "host": {
                                                                                        "value": "human"
                                                                                      },
                                                                                      "custom_location": {
                                                                                        "confidence": {
                                                                                          "Rio Grande do Sul": 1.0
                                                                                        },
                                                                                        "entropy": -1.000088900581841e-12,
                                                                                        "value": "Rio Grande do Sul"
                                                                                      },
                                                                                      "location": {
                                                                                        "value": "Novo Hamburgo"
                                                                                      },
                                                                                      "num_date": {
                                                                                        "confidence": [
                                                                                          2020.714480874317,
                                                                                          2020.714480874317
                                                                                        ],
                                                                                        "value": 2020.714480874317
                                                                                      },
                                                                                      "originating_lab": {
                                                                                        "value": "FUNDACAO DE SAUDE PUBLICA DE NOVO HAMBURGO FSNH"
                                                                                      },
                                                                                      "pangolin_lineage": {
                                                                                        "value": "B.1.1.33"
                                                                                      },
                                                                                      "recency": {
                                                                                        "value": "1-2 days ago"
                                                                                      },
                                                                                      "regiao": {
                                                                                        "value": "novo_hamburgo"
                                                                                      },
                                                                                      "region": {
                                                                                        "value": "South America"
                                                                                      },
                                                                                      "region_exposure": {
                                                                                        "value": "South America"
                                                                                      },

                                                                                      "subclade_membership": {
                                                                                        "value": "20B"
                                                                                      },
                                                                                      "submitting_lab": {
                                                                                        "value": "epiclin"
                                                                                      }
                                                                                    }
                                                                                  },
                                                                                  {
                                                                                    "branch_attrs": {
                                                                                      "labels": {
                                                                                        "aa": "ORF1a: K3236R"
                                                                                      },
                                                                                      "mutations": {
                                                                                        "ORF1a": [
                                                                                          "K3236R"
                                                                                        ],
                                                                                        "nuc": [
                                                                                          "A9972G"
                                                                                        ]
                                                                                      }
                                                                                    },
                                                                                    "name": "Brazil/16954CVL/2020",
                                                                                    "node_attrs": {

                                                                                      "author": {
                                                                                        "author": "Sant'Anna et al.",
                                                                                        "value": "Sant'Anna et al."
                                                                                      },
                                                                                      "clade_membership": {
                                                                                        "value": "20B"
                                                                                      },
                                                                                      "country": {
                                                                                        "value": "Brazil"
                                                                                      },
                                                                                      "div": 16,
                                                                                      "division": {
                                                                                        "value": "Rio Grande do Sul"
                                                                                      },
                                                                                      "division_exposure": {
                                                                                        "value": "Rio Grande do Sul"
                                                                                      },
                                                                                      "host": {
                                                                                        "value": "human"
                                                                                      },
                                                                                      "custom_location": {
                                                                                        "confidence": {
                                                                                          "Rio Grande do Sul": 1.0
                                                                                        },
                                                                                        "entropy": -1.000088900581841e-12,
                                                                                        "value": "Rio Grande do Sul"
                                                                                      },
                                                                                      "location": {
                                                                                        "value": "S\u00e3o Leopoldo"
                                                                                      },
                                                                                      "num_date": {
                                                                                        "confidence": [
                                                                                          2020.6625683060108,
                                                                                          2020.6625683060108
                                                                                        ],
                                                                                        "value": 2020.6625683060108
                                                                                      },
                                                                                      "originating_lab": {
                                                                                        "value": "SECRETARIA MUNICIPAL DE SAUDE DE SAO LEOPOLDO"
                                                                                      },
                                                                                      "pangolin_lineage": {
                                                                                        "value": "B.1.1.33"
                                                                                      },
                                                                                      "recency": {
                                                                                        "value": "1-2 days ago"
                                                                                      },
                                                                                      "regiao": {
                                                                                        "value": "novo_hamburgo"
                                                                                      },
                                                                                      "region": {
                                                                                        "value": "South America"
                                                                                      },
                                                                                      "region_exposure": {
                                                                                        "value": "South America"
                                                                                      },

                                                                                      "subclade_membership": {
                                                                                        "value": "20B"
                                                                                      },
                                                                                      "submitting_lab": {
                                                                                        "value": "epiclin"
                                                                                      }
                                                                                    }
                                                                                  }
                                                                                ],
                                                                                "name": "NODE_0003739",
                                                                                "node_attrs": {
                                                                                  "clade_membership": {
                                                                                    "value": "20B"
                                                                                  },
                                                                                  "div": 15,
                                                                                  "custom_location": {
                                                                                    "confidence": {
                                                                                      "Rio Grande do Sul": 0.9992259588598134
                                                                                    },
                                                                                    "entropy": 0.006326721820850073,
                                                                                    "value": "Rio Grande do Sul"
                                                                                  },
                                                                                  "num_date": {
                                                                                    "confidence": [
                                                                                      2020.5524519915016,
                                                                                      2020.6625683060108
                                                                                    ],
                                                                                    "value": 2020.6218508864433
                                                                                  },
                                                                                  "subclade_membership": {
                                                                                    "value": "20B"
                                                                                  }
                                                                                }
                                                                              },
                                                                              {
                                                                                "branch_attrs": {
                                                                                  "mutations": {}
                                                                                },
                                                                                "children": [
                                                                                  {
                                                                                    "branch_attrs": {
                                                                                      "labels": {
                                                                                        "aa": "ORF1a: T4175I"
                                                                                      },
                                                                                      "mutations": {
                                                                                        "ORF1a": [
                                                                                          "T4175I"
                                                                                        ],
                                                                                        "nuc": [
                                                                                          "C12789T"
                                                                                        ]
                                                                                      }
                                                                                    },
                                                                                    "children": [
                                                                                      {
                                                                                        "branch_attrs": {
                                                                                          "labels": {
                                                                                            "aa": "ORF1b: A2431V"
                                                                                          },
                                                                                          "mutations": {
                                                                                            "ORF1b": [
                                                                                              "A2431V"
                                                                                            ],
                                                                                            "nuc": [
                                                                                              "C203T",
                                                                                              "C20759T",
                                                                                              "C23635T"
                                                                                            ]
                                                                                          }
                                                                                        },
                                                                                        "name": "Brazil/RS-00623/2020",
                                                                                        "node_attrs": {

                                                                                          "author": {
                                                                                            "author": "Felipe Benites et al",
                                                                                            "value": "Felipe Benites et al"
                                                                                          },
                                                                                          "clade_membership": {
                                                                                            "value": "20B"
                                                                                          },
                                                                                          "country": {
                                                                                            "value": "Brazil"
                                                                                          },
                                                                                          "div": 17,
                                                                                          "division": {
                                                                                            "value": "Rio Grande do Sul"
                                                                                          },
                                                                                          "division_exposure": {
                                                                                            "value": "Rio Grande do Sul"
                                                                                          },
                                                                                          "gisaid_epi_isl": {
                                                                                            "value": "EPI_ISL_770574"
                                                                                          },
                                                                                          "host": {
                                                                                            "value": "Human"
                                                                                          },
                                                                                          "custom_location": {
                                                                                            "confidence": {
                                                                                              "Rio Grande do Sul": 1.0
                                                                                            },
                                                                                            "entropy": -1.000088900581841e-12,
                                                                                            "value": "Rio Grande do Sul"
                                                                                          },
                                                                                          "location": {
                                                                                            "value": "Taquara"
                                                                                          },
                                                                                          "num_date": {
                                                                                            "confidence": [
                                                                                              2020.8948087431695,
                                                                                              2020.8948087431695
                                                                                            ],
                                                                                            "value": 2020.8948087431695
                                                                                          },
                                                                                          "originating_lab": {
                                                                                            "value": "Laborat\u00f3rio de Microbiologia Molecular - Universidade FEEVALE"
                                                                                          },
                                                                                          "pangolin_lineage": {
                                                                                            "value": "B.1.1.33"
                                                                                          },
                                                                                          "recency": {
                                                                                            "value": "Older"
                                                                                          },
                                                                                          "region": {
                                                                                            "value": "South America"
                                                                                          },
                                                                                          "region_exposure": {
                                                                                            "value": "South America"
                                                                                          },

                                                                                          "subclade_membership": {
                                                                                            "value": "20B"
                                                                                          },
                                                                                          "submitting_lab": {
                                                                                            "value": "Bioinformatics Laboratory / LNCC"
                                                                                          },
                                                                                          "url": "https://www.gisaid.org"
                                                                                        }
                                                                                      },
                                                                                      {
                                                                                        "branch_attrs": {
                                                                                          "mutations": {
                                                                                            "nuc": [
                                                                                              "T10480C",
                                                                                              "C26010T"
                                                                                            ]
                                                                                          }
                                                                                        },
                                                                                        "name": "Brazil/19021CVL/2020",
                                                                                        "node_attrs": {

                                                                                          "author": {
                                                                                            "author": "Sant'Anna et al.",
                                                                                            "value": "Sant'Anna et al."
                                                                                          },
                                                                                          "clade_membership": {
                                                                                            "value": "20B"
                                                                                          },
                                                                                          "country": {
                                                                                            "value": "Brazil"
                                                                                          },
                                                                                          "div": 16,
                                                                                          "division": {
                                                                                            "value": "Rio Grande do Sul"
                                                                                          },
                                                                                          "division_exposure": {
                                                                                            "value": "Rio Grande do Sul"
                                                                                          },
                                                                                          "host": {
                                                                                            "value": "human"
                                                                                          },
                                                                                          "custom_location": {
                                                                                            "confidence": {
                                                                                              "Rio Grande do Sul": 1.0
                                                                                            },
                                                                                            "entropy": -1.000088900581841e-12,
                                                                                            "value": "Rio Grande do Sul"
                                                                                          },
                                                                                          "location": {
                                                                                            "value": "Parob\u00e9"
                                                                                          },
                                                                                          "num_date": {
                                                                                            "confidence": [
                                                                                              2020.7062841530055,
                                                                                              2020.7062841530055
                                                                                            ],
                                                                                            "value": 2020.7062841530055
                                                                                          },
                                                                                          "originating_lab": {
                                                                                            "value": "HOSPITAL SAO FRANCISCO DE ASSIS"
                                                                                          },
                                                                                          "pangolin_lineage": {
                                                                                            "value": "B.1.1.33"
                                                                                          },
                                                                                          "recency": {
                                                                                            "value": "1-2 days ago"
                                                                                          },
                                                                                          "regiao": {
                                                                                            "value": "taquara"
                                                                                          },
                                                                                          "region": {
                                                                                            "value": "South America"
                                                                                          },
                                                                                          "region_exposure": {
                                                                                            "value": "South America"
                                                                                          },

                                                                                          "subclade_membership": {
                                                                                            "value": "20B"
                                                                                          },
                                                                                          "submitting_lab": {
                                                                                            "value": "epiclin"
                                                                                          }
                                                                                        }
                                                                                      }
                                                                                    ],
                                                                                    "name": "NODE_0003735",
                                                                                    "node_attrs": {
                                                                                      "clade_membership": {
                                                                                        "value": "20B"
                                                                                      },
                                                                                      "div": 14,
                                                                                      "custom_location": {
                                                                                        "confidence": {
                                                                                          "Rio Grande do Sul": 0.9992209100798777
                                                                                        },
                                                                                        "entropy": 0.0063628982665174146,
                                                                                        "value": "Rio Grande do Sul"
                                                                                      },
                                                                                      "num_date": {
                                                                                        "confidence": [
                                                                                          2020.556869427699,
                                                                                          2020.7062841530055
                                                                                        ],
                                                                                        "value": 2020.6322971291931
                                                                                      },
                                                                                      "subclade_membership": {
                                                                                        "value": "20B"
                                                                                      }
                                                                                    }
                                                                                  },
                                                                                  {
                                                                                    "branch_attrs": {
                                                                                      "mutations": {
                                                                                        "nuc": [
                                                                                          "T15729C"
                                                                                        ]
                                                                                      }
                                                                                    },
                                                                                    "children": [
                                                                                      {
                                                                                        "branch_attrs": {
                                                                                          "labels": {
                                                                                            "aa": "ORF1a: I1215V, T1874I; ORF3a: K16N; ORF7a: F109X, I110X, *122X"
                                                                                          },
                                                                                          "mutations": {
                                                                                            "ORF1a": [
                                                                                              "I1215V",
                                                                                              "T1874I"
                                                                                            ],
                                                                                            "ORF3a": [
                                                                                              "K16N"
                                                                                            ],
                                                                                            "ORF7a": [
                                                                                              "F109X",
                                                                                              "I110X",
                                                                                              "*122X"
                                                                                            ],
                                                                                            "nuc": [
                                                                                              "A3908G",
                                                                                              "C5886T",
                                                                                              "G25440T",
                                                                                              "T27720-",
                                                                                              "A27721-",
                                                                                              "T29128C"
                                                                                            ]
                                                                                          }
                                                                                        },
                                                                                        "name": "Brazil/22118CVL/2020",
                                                                                        "node_attrs": {

                                                                                          "author": {
                                                                                            "author": "Sant'Anna et al.",
                                                                                            "value": "Sant'Anna et al."
                                                                                          },
                                                                                          "clade_membership": {
                                                                                            "value": "20B"
                                                                                          },
                                                                                          "country": {
                                                                                            "value": "Brazil"
                                                                                          },
                                                                                          "div": 18,
                                                                                          "division": {
                                                                                            "value": "Rio Grande do Sul"
                                                                                          },
                                                                                          "division_exposure": {
                                                                                            "value": "Rio Grande do Sul"
                                                                                          },
                                                                                          "host": {
                                                                                            "value": "human"
                                                                                          },
                                                                                          "custom_location": {
                                                                                            "confidence": {
                                                                                              "Rio Grande do Sul": 0.9999999999999999
                                                                                            },
                                                                                            "entropy": -9.99866855976916e-13,
                                                                                            "value": "Rio Grande do Sul"
                                                                                          },
                                                                                          "location": {
                                                                                            "value": "Sapiranga"
                                                                                          },
                                                                                          "num_date": {
                                                                                            "confidence": [
                                                                                              2020.7609289617487,
                                                                                              2020.7609289617487
                                                                                            ],
                                                                                            "value": 2020.7609289617487
                                                                                          },
                                                                                          "originating_lab": {
                                                                                            "value": "CENTRO DE REFERENCIA EM SINDROMES GRIPAIS"
                                                                                          },
                                                                                          "pangolin_lineage": {
                                                                                            "value": "B.1.1.33"
                                                                                          },
                                                                                          "recency": {
                                                                                            "value": "1-2 days ago"
                                                                                          },
                                                                                          "regiao": {
                                                                                            "value": "novo_hamburgo"
                                                                                          },
                                                                                          "region": {
                                                                                            "value": "South America"
                                                                                          },
                                                                                          "region_exposure": {
                                                                                            "value": "South America"
                                                                                          },

                                                                                          "subclade_membership": {
                                                                                            "value": "20B"
                                                                                          },
                                                                                          "submitting_lab": {
                                                                                            "value": "epiclin"
                                                                                          }
                                                                                        }
                                                                                      },
                                                                                      {
                                                                                        "branch_attrs": {
                                                                                          "labels": {
                                                                                            "aa": "ORF1a: A1082V"
                                                                                          },
                                                                                          "mutations": {
                                                                                            "ORF1a": [
                                                                                              "A1082V"
                                                                                            ],
                                                                                            "nuc": [
                                                                                              "C3510T",
                                                                                              "C21658T"
                                                                                            ]
                                                                                          }
                                                                                        },
                                                                                        "children": [
                                                                                          {
                                                                                            "branch_attrs": {
                                                                                              "labels": {
                                                                                                "aa": "N: D377Y"
                                                                                              },
                                                                                              "mutations": {
                                                                                                "N": [
                                                                                                  "D377Y"
                                                                                                ],
                                                                                                "nuc": [
                                                                                                  "G29402T",
                                                                                                  "C29555T"
                                                                                                ]
                                                                                              }
                                                                                            },
                                                                                            "name": "Brazil/31975CVL/2020",
                                                                                            "node_attrs": {

                                                                                              "author": {
                                                                                                "author": "Sant'Anna et al.",
                                                                                                "value": "Sant'Anna et al."
                                                                                              },
                                                                                              "clade_membership": {
                                                                                                "value": "20B"
                                                                                              },
                                                                                              "country": {
                                                                                                "value": "Brazil"
                                                                                              },
                                                                                              "div": 18,
                                                                                              "division": {
                                                                                                "value": "Rio Grande do Sul"
                                                                                              },
                                                                                              "division_exposure": {
                                                                                                "value": "Rio Grande do Sul"
                                                                                              },
                                                                                              "host": {
                                                                                                "value": "human"
                                                                                              },
                                                                                              "custom_location": {
                                                                                                "confidence": {
                                                                                                  "Rio Grande do Sul": 0.9999999999999999
                                                                                                },
                                                                                                "entropy": -9.99866855976916e-13,
                                                                                                "value": "Rio Grande do Sul"
                                                                                              },
                                                                                              "location": {
                                                                                                "value": "Riozinho"
                                                                                              },
                                                                                              "num_date": {
                                                                                                "confidence": [
                                                                                                  2020.8838797814208,
                                                                                                  2020.8838797814208
                                                                                                ],
                                                                                                "value": 2020.8838797814208
                                                                                              },
                                                                                              "originating_lab": {
                                                                                                "value": "UNIDADE BASICA DE SAUDE DE RIOZINHO"
                                                                                              },
                                                                                              "pangolin_lineage": {
                                                                                                "value": "B.1.1.33"
                                                                                              },
                                                                                              "recency": {
                                                                                                "value": "1-2 days ago"
                                                                                              },
                                                                                              "regiao": {
                                                                                                "value": "taquara"
                                                                                              },
                                                                                              "region": {
                                                                                                "value": "South America"
                                                                                              },
                                                                                              "region_exposure": {
                                                                                                "value": "South America"
                                                                                              },

                                                                                              "subclade_membership": {
                                                                                                "value": "20B"
                                                                                              },
                                                                                              "submitting_lab": {
                                                                                                "value": "epiclin"
                                                                                              }
                                                                                            }
                                                                                          },
                                                                                          {
                                                                                            "branch_attrs": {
                                                                                              "labels": {
                                                                                                "aa": "ORF1b: P1427L"
                                                                                              },
                                                                                              "mutations": {
                                                                                                "ORF1b": [
                                                                                                  "P1427L"
                                                                                                ],
                                                                                                "nuc": [
                                                                                                  "C17747T"
                                                                                                ]
                                                                                              }
                                                                                            },
                                                                                            "name": "Brazil/26276CVL/2020",
                                                                                            "node_attrs": {

                                                                                              "author": {
                                                                                                "author": "Sant'Anna et al.",
                                                                                                "value": "Sant'Anna et al."
                                                                                              },
                                                                                              "clade_membership": {
                                                                                                "value": "20B"
                                                                                              },
                                                                                              "country": {
                                                                                                "value": "Brazil"
                                                                                              },
                                                                                              "div": 17,
                                                                                              "division": {
                                                                                                "value": "Rio Grande do Sul"
                                                                                              },
                                                                                              "division_exposure": {
                                                                                                "value": "Rio Grande do Sul"
                                                                                              },
                                                                                              "host": {
                                                                                                "value": "human"
                                                                                              },
                                                                                              "custom_location": {
                                                                                                "confidence": {
                                                                                                  "Rio Grande do Sul": 0.9999999999999999
                                                                                                },
                                                                                                "entropy": -9.99866855976916e-13,
                                                                                                "value": "Rio Grande do Sul"
                                                                                              },
                                                                                              "location": {
                                                                                                "value": "Parob\u00e9"
                                                                                              },
                                                                                              "num_date": {
                                                                                                "confidence": [
                                                                                                  2020.818306010929,
                                                                                                  2020.818306010929
                                                                                                ],
                                                                                                "value": 2020.818306010929
                                                                                              },
                                                                                              "originating_lab": {
                                                                                                "value": "HOSPITAL SAO FRANCISCO DE ASSIS"
                                                                                              },
                                                                                              "pangolin_lineage": {
                                                                                                "value": "B.1.1.33"
                                                                                              },
                                                                                              "recency": {
                                                                                                "value": "1-2 days ago"
                                                                                              },
                                                                                              "regiao": {
                                                                                                "value": "taquara"
                                                                                              },
                                                                                              "region": {
                                                                                                "value": "South America"
                                                                                              },
                                                                                              "region_exposure": {
                                                                                                "value": "South America"
                                                                                              },

                                                                                              "subclade_membership": {
                                                                                                "value": "20B"
                                                                                              },
                                                                                              "submitting_lab": {
                                                                                                "value": "epiclin"
                                                                                              }
                                                                                            }
                                                                                          }
                                                                                        ],
                                                                                        "name": "NODE_0003742",
                                                                                        "node_attrs": {
                                                                                          "clade_membership": {
                                                                                            "value": "20B"
                                                                                          },
                                                                                          "div": 16,
                                                                                          "custom_location": {
                                                                                            "confidence": {
                                                                                              "Rio Grande do Sul": 0.9992265921829205
                                                                                            },
                                                                                            "entropy": 0.006322181535574791,
                                                                                            "value": "Rio Grande do Sul"
                                                                                          },
                                                                                          "num_date": {
                                                                                            "confidence": [
                                                                                              2020.7183881257365,
                                                                                              2020.818306010929
                                                                                            ],
                                                                                            "value": 2020.7798003969044
                                                                                          },
                                                                                          "subclade_membership": {
                                                                                            "value": "20B"
                                                                                          }
                                                                                        }
                                                                                      }
                                                                                    ],
                                                                                    "name": "NODE_0003741",
                                                                                    "node_attrs": {
                                                                                      "clade_membership": {
                                                                                        "value": "20B"
                                                                                      },
                                                                                      "div": 14,
                                                                                      "custom_location": {
                                                                                        "confidence": {
                                                                                          "Rio Grande do Sul": 0.9991547195278423
                                                                                        },
                                                                                        "entropy": 0.006834236151781842,
                                                                                        "value": "Rio Grande do Sul"
                                                                                      },
                                                                                      "num_date": {
                                                                                        "confidence": [
                                                                                          2020.5299404098757,
                                                                                          2020.7335143938976
                                                                                        ],
                                                                                        "value": 2020.623262912234
                                                                                      },
                                                                                      "subclade_membership": {
                                                                                        "value": "20B"
                                                                                      }
                                                                                    }
                                                                                  }
                                                                                ],
                                                                                "name": "NODE_0002323",
                                                                                "node_attrs": {
                                                                                  "clade_membership": {
                                                                                    "value": "20B"
                                                                                  },
                                                                                  "div": 13,
                                                                                  "custom_location": {
                                                                                    "confidence": {
                                                                                      "Rio Grande do Sul": 0.9990827094039203
                                                                                    },
                                                                                    "entropy": 0.007341116382713781,
                                                                                    "value": "Rio Grande do Sul"
                                                                                  },
                                                                                  "num_date": {
                                                                                    "confidence": [
                                                                                      2020.4045216530344,
                                                                                      2020.640900206482
                                                                                    ],
                                                                                    "value": 2020.5707958205608
                                                                                  },
                                                                                  "subclade_membership": {
                                                                                    "value": "20B"
                                                                                  }
                                                                                }
                                                                              }
                                                                            ],
                                                                            "name": "NODE_0002321",
                                                                            "node_attrs": {
                                                                              "clade_membership": {
                                                                                "value": "20B"
                                                                              },
                                                                              "div": 13,
                                                                              "custom_location": {
                                                                                "confidence": {
                                                                                  "Rio Grande do Sul": 0.9991466936418802
                                                                                },
                                                                                "entropy": 0.0068910201713180096,
                                                                                "value": "Rio Grande do Sul"
                                                                              },
                                                                              "num_date": {
                                                                                "confidence": [
                                                                                  2020.4040994198222,
                                                                                  2020.6260894378051
                                                                                ],
                                                                                "value": 2020.5293697427408
                                                                              },
                                                                              "subclade_membership": {
                                                                                "value": "20B"
                                                                              }
                                                                            }
                                                                          }
                                                                        ],
                                                                        "name": "NODE_0003734",
                                                                        "node_attrs": {
                                                                          "clade_membership": {
                                                                            "value": "20B"
                                                                          },
                                                                          "div": 13,
                                                                          "custom_location": {
                                                                            "confidence": {
                                                                              "Rio Grande do Sul": 0.999912964503996
                                                                            },
                                                                            "entropy": 0.0009008315732264354,
                                                                            "value": "Rio Grande do Sul"
                                                                          },
                                                                          "num_date": {
                                                                            "confidence": [
                                                                              2020.4070603244243,
                                                                              2020.5990463401483
                                                                            ],
                                                                            "value": 2020.4799702384175
                                                                          },
                                                                          "subclade_membership": {
                                                                            "value": "20B"
                                                                          }
                                                                        }
                                                                      }
                                                                    ],
                                                                    "name": "NODE_0002315",
                                                                    "node_attrs": {
                                                                      "clade_membership": {
                                                                        "value": "20B"
                                                                      },
                                                                      "div": 12,
                                                                      "custom_location": {
                                                                        "confidence": {
                                                                          "Rio Grande do Sul": 0.9992242147985724
                                                                        },
                                                                        "entropy": 0.00633921847902647,
                                                                        "value": "Rio Grande do Sul"
                                                                      },
                                                                      "num_date": {
                                                                        "confidence": [
                                                                          2020.3193136710818,
                                                                          2020.468165132651
                                                                        ],
                                                                        "value": 2020.4130265169292
                                                                      },
                                                                      "subclade_membership": {
                                                                        "value": "20B"
                                                                      }
                                                                    }
                                                                  }
                                                                ],
                                                                "name": "NODE_0002314",
                                                                "node_attrs": {
                                                                  "clade_membership": {
                                                                    "value": "20B"
                                                                  },
                                                                  "div": 12,
                                                                  "custom_location": {
                                                                    "confidence": {
                                                                      "Rio Grande do Sul": 0.9992260221353086
                                                                    },
                                                                    "entropy": 0.00632626492940428,
                                                                    "value": "Rio Grande do Sul"
                                                                  },
                                                                  "num_date": {
                                                                    "confidence": [
                                                                      2020.282066907861,
                                                                      2020.4285821963626
                                                                    ],
                                                                    "value": 2020.3479547839593
                                                                  },
                                                                  "subclade_membership": {
                                                                    "value": "20B"
                                                                  }
                                                                }
                                                              }
                                                            ],
                                                            "name": "NODE_0003733",
                                                            "node_attrs": {
                                                              "clade_membership": {
                                                                "value": "20B"
                                                              },
                                                              "div": 12,
                                                              "custom_location": {
                                                                "confidence": {
                                                                  "Rio Grande do Sul": 0.9999284751480585
                                                                },
                                                                "entropy": 0.0007542654622952184,
                                                                "value": "Rio Grande do Sul"
                                                              },
                                                              "num_date": {
                                                                "confidence": [
                                                                  2020.2617633285302,
                                                                  2020.3417649527128
                                                                ],
                                                                "value": 2020.3056812836016
                                                              },
                                                              "subclade_membership": {
                                                                "value": "20B"
                                                              }
                                                            }
                                                          }
                                                        ],
                                                        "name": "NODE_0002253",
                                                        "node_attrs": {
                                                          "clade_membership": {
                                                            "value": "20B"
                                                          },
                                                          "div": 9,
                                                          "custom_location": {
                                                            "confidence": {
                                                              "Brazil": 0.07106112268748421,
                                                              "Rio Grande do Sul": 0.9288761751372658
                                                            },
                                                            "entropy": 0.257072331317429,
                                                            "value": "Rio Grande do Sul"
                                                          },
                                                          "num_date": {
                                                            "confidence": [
                                                              2020.2041158903855,
                                                              2020.2841016481411
                                                            ],
                                                            "value": 2020.227984839218
                                                          },
                                                          "subclade_membership": {
                                                            "value": "20B"
                                                          }
                                                        }
                                                      },
                                                      {
                                                        "branch_attrs": {
                                                          "labels": {
                                                            "aa": "ORF3a: S171L"
                                                          },
                                                          "mutations": {
                                                            "ORF3a": [
                                                              "S171L"
                                                            ],
                                                            "nuc": [
                                                              "C25904T"
                                                            ]
                                                          }
                                                        },
                                                        "children": [
                                                          {
                                                            "branch_attrs": {
                                                              "labels": {
                                                                "aa": "N: R185C; ORF1a: A3995V; ORF1b: G814D, P1005A; S: W258L"
                                                              },
                                                              "mutations": {
                                                                "N": [
                                                                  "R185C"
                                                                ],
                                                                "ORF1a": [
                                                                  "A3995V"
                                                                ],
                                                                "ORF1b": [
                                                                  "G814D",
                                                                  "P1005A"
                                                                ],
                                                                "S": [
                                                                  "W258L"
                                                                ],
                                                                "nuc": [
                                                                  "C12249T",
                                                                  "C13297T",
                                                                  "G15908A",
                                                                  "C16480G",
                                                                  "C16611T",
                                                                  "G22335T",
                                                                  "C28826T"
                                                                ]
                                                              }
                                                            },
                                                            "name": "Brazil/PA-IEC173157/2020",
                                                            "node_attrs": {

                                                              "author": {
                                                                "author": "Santos et al",
                                                                "value": "Santos et al A"
                                                              },
                                                              "clade_membership": {
                                                                "value": "20B"
                                                              },
                                                              "country": {
                                                                "value": "Brazil"
                                                              },
                                                              "div": 17,
                                                              "division": {
                                                                "value": "Para"
                                                              },
                                                              "division_exposure": {
                                                                "value": "Para"
                                                              },
                                                              "gisaid_epi_isl": {
                                                                "value": "EPI_ISL_848561"
                                                              },
                                                              "host": {
                                                                "value": "Human"
                                                              },
                                                              "custom_location": {
                                                                "confidence": {
                                                                  "Brazil": 1.0
                                                                },
                                                                "entropy": -1.000088900581841e-12,
                                                                "value": "Brazil"
                                                              },
                                                              "num_date": {
                                                                "confidence": [
                                                                  2020.5314207650274,
                                                                  2020.5314207650274
                                                                ],
                                                                "value": 2020.5314207650274
                                                              },
                                                              "originating_lab": {
                                                                "value": "\ufeffEvandro Chagas Institute"
                                                              },
                                                              "pangolin_lineage": {
                                                                "value": "B.1.1.33"
                                                              },
                                                              "recency": {
                                                                "value": "Older"
                                                              },
                                                              "region": {
                                                                "value": "South America"
                                                              },
                                                              "region_exposure": {
                                                                "value": "South America"
                                                              },

                                                              "subclade_membership": {
                                                                "value": "20B"
                                                              },
                                                              "submitting_lab": {
                                                                "value": "\ufeffEvandro Chagas Institute"
                                                              },
                                                              "url": "https://www.gisaid.org"
                                                            }
                                                          },
                                                          {
                                                            "branch_attrs": {
                                                              "labels": {
                                                                "aa": "S: Q414R"
                                                              },
                                                              "mutations": {
                                                                "S": [
                                                                  "Q414R"
                                                                ],
                                                                "nuc": [
                                                                  "A298G",
                                                                  "C17274T",
                                                                  "A22803G",
                                                                  "G29134A"
                                                                ]
                                                              }
                                                            },
                                                            "children": [
                                                              {
                                                                "branch_attrs": {
                                                                  "labels": {
                                                                    "aa": "S: H49Y"
                                                                  },
                                                                  "mutations": {
                                                                    "S": [
                                                                      "H49Y"
                                                                    ],
                                                                    "nuc": [
                                                                      "A8812G",
                                                                      "C21707T"
                                                                    ]
                                                                  }
                                                                },
                                                                "children": [
                                                                  {
                                                                    "branch_attrs": {
                                                                      "labels": {
                                                                        "aa": "ORF1a: T2756A; ORF1b: G1338C; ORF3a: D27H, G254V"
                                                                      },
                                                                      "mutations": {
                                                                        "ORF1a": [
                                                                          "T2756A"
                                                                        ],
                                                                        "ORF1b": [
                                                                          "G1338C"
                                                                        ],
                                                                        "ORF3a": [
                                                                          "D27H",
                                                                          "G254V"
                                                                        ],
                                                                        "nuc": [
                                                                          "G2764T",
                                                                          "A8531G",
                                                                          "C10456T",
                                                                          "C10507T",
                                                                          "G17479T",
                                                                          "G25471C",
                                                                          "G26153T"
                                                                        ]
                                                                      }
                                                                    },
                                                                    "name": "Argentina/INEI096397/2020",
                                                                    "node_attrs": {

                                                                      "author": {
                                                                        "author": "Baumeister E. et al",
                                                                        "value": "Baumeister E. et al A"
                                                                      },
                                                                      "clade_membership": {
                                                                        "value": "20B"
                                                                      },
                                                                      "country": {
                                                                        "value": "Argentina"
                                                                      },
                                                                      "div": 23,
                                                                      "division": {
                                                                        "value": "Buenos Aires"
                                                                      },
                                                                      "division_exposure": {
                                                                        "value": "Buenos Aires"
                                                                      },
                                                                      "gisaid_epi_isl": {
                                                                        "value": "EPI_ISL_856798"
                                                                      },
                                                                      "host": {
                                                                        "value": "Human"
                                                                      },
                                                                      "custom_location": {
                                                                        "confidence": {
                                                                          "South America": 1.0
                                                                        },
                                                                        "entropy": -1.000088900581841e-12,
                                                                        "value": "South America"
                                                                      },
                                                                      "location": {
                                                                        "value": "San Fernando AR"
                                                                      },
                                                                      "num_date": {
                                                                        "confidence": [
                                                                          2020.8374316939892,
                                                                          2020.8374316939892
                                                                        ],
                                                                        "value": 2020.8374316939892
                                                                      },
                                                                      "originating_lab": {
                                                                        "value": "Servicio Virosis Respiratorias-Departamento Virolog\u00eda-INEI"
                                                                      },
                                                                      "pangolin_lineage": {
                                                                        "value": "B.1.1.33"
                                                                      },
                                                                      "recency": {
                                                                        "value": "Older"
                                                                      },
                                                                      "region": {
                                                                        "value": "South America"
                                                                      },
                                                                      "region_exposure": {
                                                                        "value": "South America"
                                                                      },

                                                                      "subclade_membership": {
                                                                        "value": "20B"
                                                                      },
                                                                      "submitting_lab": {
                                                                        "value": "Instituto Nacional Enfermedades Infecciosas C.G.Malbran"
                                                                      },
                                                                      "url": "https://www.gisaid.org"
                                                                    }
                                                                  },
                                                                  {
                                                                    "branch_attrs": {
                                                                      "mutations": {}
                                                                    },
                                                                    "children": [
                                                                      {
                                                                        "branch_attrs": {
                                                                          "labels": {
                                                                            "aa": "M: H155Y; ORF1a: P1786S; ORF1b: N204D; S: Q784L"
                                                                          },
                                                                          "mutations": {
                                                                            "M": [
                                                                              "H155Y"
                                                                            ],
                                                                            "ORF1a": [
                                                                              "P1786S"
                                                                            ],
                                                                            "ORF1b": [
                                                                              "N204D"
                                                                            ],
                                                                            "S": [
                                                                              "Q784L"
                                                                            ],
                                                                            "nuc": [
                                                                              "C5621T",
                                                                              "A14077G",
                                                                              "A23913T",
                                                                              "C24370T",
                                                                              "C26985T",
                                                                              "G29543T"
                                                                            ]
                                                                          }
                                                                        },
                                                                        "name": "Argentina/INEI096315/2020",
                                                                        "node_attrs": {

                                                                          "author": {
                                                                            "author": "Baumeister E. et al",
                                                                            "value": "Baumeister E. et al A"
                                                                          },
                                                                          "clade_membership": {
                                                                            "value": "20B"
                                                                          },
                                                                          "country": {
                                                                            "value": "Argentina"
                                                                          },
                                                                          "div": 22,
                                                                          "division": {
                                                                            "value": "Buenos Aires"
                                                                          },
                                                                          "division_exposure": {
                                                                            "value": "Buenos Aires"
                                                                          },
                                                                          "gisaid_epi_isl": {
                                                                            "value": "EPI_ISL_856795"
                                                                          },
                                                                          "host": {
                                                                            "value": "Human"
                                                                          },
                                                                          "custom_location": {
                                                                            "confidence": {
                                                                              "South America": 1.0
                                                                            },
                                                                            "entropy": -1.000088900581841e-12,
                                                                            "value": "South America"
                                                                          },
                                                                          "location": {
                                                                            "value": "Ezeiza"
                                                                          },
                                                                          "num_date": {
                                                                            "confidence": [
                                                                              2020.8319672131147,
                                                                              2020.8319672131147
                                                                            ],
                                                                            "value": 2020.8319672131147
                                                                          },
                                                                          "originating_lab": {
                                                                            "value": "Servicio Virosis Respiratorias-Departamento Virolog\u00eda-INEI"
                                                                          },
                                                                          "pangolin_lineage": {
                                                                            "value": "B.1.1.33"
                                                                          },
                                                                          "recency": {
                                                                            "value": "Older"
                                                                          },
                                                                          "region": {
                                                                            "value": "South America"
                                                                          },
                                                                          "region_exposure": {
                                                                            "value": "South America"
                                                                          },

                                                                          "subclade_membership": {
                                                                            "value": "20B"
                                                                          },
                                                                          "submitting_lab": {
                                                                            "value": "Instituto Nacional Enfermedades Infecciosas C.G.Malbran"
                                                                          },
                                                                          "url": "https://www.gisaid.org"
                                                                        }
                                                                      },
                                                                      {
                                                                        "branch_attrs": {
                                                                          "labels": {
                                                                            "aa": "ORF1a: V1056L, T1542I; ORF3a: G196E"
                                                                          },
                                                                          "mutations": {
                                                                            "ORF1a": [
                                                                              "V1056L",
                                                                              "T1542I"
                                                                            ],
                                                                            "ORF3a": [
                                                                              "G196E"
                                                                            ],
                                                                            "nuc": [
                                                                              "G3431T",
                                                                              "C3992T",
                                                                              "C4890T",
                                                                              "C15738T",
                                                                              "T18561G",
                                                                              "G25979A"
                                                                            ]
                                                                          }
                                                                        },
                                                                        "name": "Argentina/INEI097659/2020",
                                                                        "node_attrs": {

                                                                          "author": {
                                                                            "author": "Baumeister E. et al",
                                                                            "value": "Baumeister E. et al A"
                                                                          },
                                                                          "clade_membership": {
                                                                            "value": "20B"
                                                                          },
                                                                          "country": {
                                                                            "value": "Argentina"
                                                                          },
                                                                          "div": 22,
                                                                          "division": {
                                                                            "value": "Buenos Aires"
                                                                          },
                                                                          "division_exposure": {
                                                                            "value": "Buenos Aires"
                                                                          },
                                                                          "gisaid_epi_isl": {
                                                                            "value": "EPI_ISL_856772"
                                                                          },
                                                                          "host": {
                                                                            "value": "Human"
                                                                          },
                                                                          "custom_location": {
                                                                            "confidence": {
                                                                              "South America": 1.0
                                                                            },
                                                                            "entropy": -1.000088900581841e-12,
                                                                            "value": "South America"
                                                                          },
                                                                          "location": {
                                                                            "value": "General San Martin"
                                                                          },
                                                                          "num_date": {
                                                                            "confidence": [
                                                                              2020.9166666666667,
                                                                              2020.9166666666667
                                                                            ],
                                                                            "value": 2020.9166666666667
                                                                          },
                                                                          "originating_lab": {
                                                                            "value": "Servicio Virosis Respiratorias-Departamento Virolog\u00eda-INEI"
                                                                          },
                                                                          "pangolin_lineage": {
                                                                            "value": "B.1.1.33"
                                                                          },
                                                                          "recency": {
                                                                            "value": "Older"
                                                                          },
                                                                          "region": {
                                                                            "value": "South America"
                                                                          },
                                                                          "region_exposure": {
                                                                            "value": "South America"
                                                                          },

                                                                          "subclade_membership": {
                                                                            "value": "20B"
                                                                          },
                                                                          "submitting_lab": {
                                                                            "value": "Instituto Nacional Enfermedades Infecciosas C.G.Malbran"
                                                                          },
                                                                          "url": "https://www.gisaid.org"
                                                                        }
                                                                      }
                                                                    ],
                                                                    "name": "NODE_0002299",
                                                                    "node_attrs": {
                                                                      "clade_membership": {
                                                                        "value": "20B"
                                                                      },
                                                                      "div": 16,
                                                                      "custom_location": {
                                                                        "confidence": {
                                                                          "Europe": 0.001268375641414589,
                                                                          "South America": 0.9979245240391208
                                                                        },
                                                                        "entropy": 0.017296431792157195,
                                                                        "value": "South America"
                                                                      },
                                                                      "num_date": {
                                                                        "confidence": [
                                                                          2020.3734356396888,
                                                                          2020.6799733906787
                                                                        ],
                                                                        "value": 2020.5932835327358
                                                                      },
                                                                      "subclade_membership": {
                                                                        "value": "20B"
                                                                      }
                                                                    }
                                                                  }
                                                                ],
                                                                "name": "NODE_0003807",
                                                                "node_attrs": {
                                                                  "clade_membership": {
                                                                    "value": "20B"
                                                                  },
                                                                  "div": 16,
                                                                  "custom_location": {
                                                                    "confidence": {
                                                                      "Brazil": 0.003769784490947407,
                                                                      "Europe": 0.0019331157094024326,
                                                                      "South America": 0.9936761053471517
                                                                    },
                                                                    "entropy": 0.044682101923713136,
                                                                    "value": "South America"
                                                                  },
                                                                  "num_date": {
                                                                    "confidence": [
                                                                      2020.3602153180939,
                                                                      2020.6424084611851
                                                                    ],
                                                                    "value": 2020.5590837287841
                                                                  },
                                                                  "subclade_membership": {
                                                                    "value": "20B"
                                                                  }
                                                                }
                                                              },
                                                              {
                                                                "branch_attrs": {
                                                                  "mutations": {
                                                                    "nuc": [
                                                                      "C19185T"
                                                                    ]
                                                                  }
                                                                },
                                                                "children": [
                                                                  {
                                                                    "branch_attrs": {
                                                                      "mutations": {}
                                                                    },
                                                                    "children": [
                                                                      {
                                                                        "branch_attrs": {
                                                                          "mutations": {
                                                                            "nuc": [
                                                                              "C25413T"
                                                                            ]
                                                                          }
                                                                        },
                                                                        "children": [
                                                                          {
                                                                            "branch_attrs": {
                                                                              "labels": {
                                                                                "aa": "ORF1a: A3054T, A3615V; ORF1b: S1273L"
                                                                              },
                                                                              "mutations": {
                                                                                "ORF1a": [
                                                                                  "A3054T",
                                                                                  "A3615V"
                                                                                ],
                                                                                "ORF1b": [
                                                                                  "S1273L"
                                                                                ],
                                                                                "nuc": [
                                                                                  "A142G",
                                                                                  "C6250T",
                                                                                  "G7675T",
                                                                                  "G9425A",
                                                                                  "T10168C",
                                                                                  "C11109T",
                                                                                  "C17285T",
                                                                                  "C28253T",
                                                                                  "G29543C"
                                                                                ]
                                                                              }
                                                                            },
                                                                            "name": "Argentina/INEI097378/2020",
                                                                            "node_attrs": {

                                                                              "author": {
                                                                                "author": "Baumeister E. et al",
                                                                                "value": "Baumeister E. et al A"
                                                                              },
                                                                              "clade_membership": {
                                                                                "value": "20B"
                                                                              },
                                                                              "country": {
                                                                                "value": "Argentina"
                                                                              },
                                                                              "div": 25,
                                                                              "division": {
                                                                                "value": "Buenos Aires"
                                                                              },
                                                                              "division_exposure": {
                                                                                "value": "Buenos Aires"
                                                                              },
                                                                              "gisaid_epi_isl": {
                                                                                "value": "EPI_ISL_856770"
                                                                              },
                                                                              "host": {
                                                                                "value": "Human"
                                                                              },
                                                                              "custom_location": {
                                                                                "confidence": {
                                                                                  "South America": 1.0
                                                                                },
                                                                                "entropy": -1.000088900581841e-12,
                                                                                "value": "South America"
                                                                              },
                                                                              "location": {
                                                                                "value": "General San Martin"
                                                                              },
                                                                              "num_date": {
                                                                                "confidence": [
                                                                                  2020.9002732240438,
                                                                                  2020.9002732240438
                                                                                ],
                                                                                "value": 2020.9002732240438
                                                                              },
                                                                              "originating_lab": {
                                                                                "value": "Servicio Virosis Respiratorias-Departamento Virolog\u00eda-INEI"
                                                                              },
                                                                              "pangolin_lineage": {
                                                                                "value": "B.1.1.33"
                                                                              },
                                                                              "recency": {
                                                                                "value": "Older"
                                                                              },
                                                                              "region": {
                                                                                "value": "South America"
                                                                              },
                                                                              "region_exposure": {
                                                                                "value": "South America"
                                                                              },

                                                                              "subclade_membership": {
                                                                                "value": "20B"
                                                                              },
                                                                              "submitting_lab": {
                                                                                "value": "Instituto Nacional Enfermedades Infecciosas C.G.Malbran"
                                                                              },
                                                                              "url": "https://www.gisaid.org"
                                                                            }
                                                                          },
                                                                          {
                                                                            "branch_attrs": {
                                                                              "labels": {
                                                                                "aa": "ORF1a: Q1792K"
                                                                              },
                                                                              "mutations": {
                                                                                "ORF1a": [
                                                                                  "Q1792K"
                                                                                ],
                                                                                "nuc": [
                                                                                  "C5639A",
                                                                                  "T8053C",
                                                                                  "C26984T"
                                                                                ]
                                                                              }
                                                                            },
                                                                            "children": [
                                                                              {
                                                                                "branch_attrs": {
                                                                                  "labels": {
                                                                                    "aa": "ORF1a: A1082T"
                                                                                  },
                                                                                  "mutations": {
                                                                                    "ORF1a": [
                                                                                      "A1082T"
                                                                                    ],
                                                                                    "nuc": [
                                                                                      "G3509A",
                                                                                      "C4099T",
                                                                                      "G16377T",
                                                                                      "T21763C",
                                                                                      "C27297A"
                                                                                    ]
                                                                                  }
                                                                                },
                                                                                "name": "Argentina/INEI097145/2020",
                                                                                "node_attrs": {

                                                                                  "author": {
                                                                                    "author": "Baumeister E. et al",
                                                                                    "value": "Baumeister E. et al A"
                                                                                  },
                                                                                  "clade_membership": {
                                                                                    "value": "20B"
                                                                                  },
                                                                                  "country": {
                                                                                    "value": "Argentina"
                                                                                  },
                                                                                  "div": 24,
                                                                                  "division": {
                                                                                    "value": "Buenos Aires"
                                                                                  },
                                                                                  "division_exposure": {
                                                                                    "value": "Buenos Aires"
                                                                                  },
                                                                                  "gisaid_epi_isl": {
                                                                                    "value": "EPI_ISL_856761"
                                                                                  },
                                                                                  "host": {
                                                                                    "value": "Human"
                                                                                  },
                                                                                  "custom_location": {
                                                                                    "confidence": {
                                                                                      "South America": 0.9999999999999999
                                                                                    },
                                                                                    "entropy": -9.99866855976916e-13,
                                                                                    "value": "South America"
                                                                                  },
                                                                                  "num_date": {
                                                                                    "confidence": [
                                                                                      2020.886612021858,
                                                                                      2020.886612021858
                                                                                    ],
                                                                                    "value": 2020.886612021858
                                                                                  },
                                                                                  "originating_lab": {
                                                                                    "value": "Servicio Virosis Respiratorias-Departamento Virolog\u00eda-INEI"
                                                                                  },
                                                                                  "pangolin_lineage": {
                                                                                    "value": "B.1.1.33"
                                                                                  },
                                                                                  "recency": {
                                                                                    "value": "Older"
                                                                                  },
                                                                                  "region": {
                                                                                    "value": "South America"
                                                                                  },
                                                                                  "region_exposure": {
                                                                                    "value": "South America"
                                                                                  },

                                                                                  "subclade_membership": {
                                                                                    "value": "20B"
                                                                                  },
                                                                                  "submitting_lab": {
                                                                                    "value": "Instituto Nacional Enfermedades Infecciosas C.G.Malbran"
                                                                                  },
                                                                                  "url": "https://www.gisaid.org"
                                                                                }
                                                                              },
                                                                              {
                                                                                "branch_attrs": {
                                                                                  "labels": {
                                                                                    "aa": "N: P13T; ORF1a: M1769V; ORF1b: L1351F; ORF9b: H9Q"
                                                                                  },
                                                                                  "mutations": {
                                                                                    "N": [
                                                                                      "P13T"
                                                                                    ],
                                                                                    "ORF1a": [
                                                                                      "M1769V"
                                                                                    ],
                                                                                    "ORF1b": [
                                                                                      "L1351F"
                                                                                    ],
                                                                                    "ORF9b": [
                                                                                      "H9Q"
                                                                                    ],
                                                                                    "nuc": [
                                                                                      "A5570G",
                                                                                      "A9052T",
                                                                                      "C17518T",
                                                                                      "C18252T",
                                                                                      "C28310A"
                                                                                    ]
                                                                                  }
                                                                                },
                                                                                "name": "Argentina/INEI096305/2020",
                                                                                "node_attrs": {

                                                                                  "author": {
                                                                                    "author": "Baumeister E. et al",
                                                                                    "value": "Baumeister E. et al A"
                                                                                  },
                                                                                  "clade_membership": {
                                                                                    "value": "20B"
                                                                                  },
                                                                                  "country": {
                                                                                    "value": "Argentina"
                                                                                  },
                                                                                  "div": 24,
                                                                                  "division": {
                                                                                    "value": "Buenos Aires"
                                                                                  },
                                                                                  "division_exposure": {
                                                                                    "value": "Buenos Aires"
                                                                                  },
                                                                                  "gisaid_epi_isl": {
                                                                                    "value": "EPI_ISL_856794"
                                                                                  },
                                                                                  "host": {
                                                                                    "value": "Human"
                                                                                  },
                                                                                  "custom_location": {
                                                                                    "confidence": {
                                                                                      "South America": 0.9999999999999999
                                                                                    },
                                                                                    "entropy": -9.99866855976916e-13,
                                                                                    "value": "South America"
                                                                                  },
                                                                                  "location": {
                                                                                    "value": "General San Martin"
                                                                                  },
                                                                                  "num_date": {
                                                                                    "confidence": [
                                                                                      2020.8319672131147,
                                                                                      2020.8319672131147
                                                                                    ],
                                                                                    "value": 2020.8319672131147
                                                                                  },
                                                                                  "originating_lab": {
                                                                                    "value": "Servicio Virosis Respiratorias-Departamento Virolog\u00eda-INEI"
                                                                                  },
                                                                                  "pangolin_lineage": {
                                                                                    "value": "B.1.1.33"
                                                                                  },
                                                                                  "recency": {
                                                                                    "value": "Older"
                                                                                  },
                                                                                  "region": {
                                                                                    "value": "South America"
                                                                                  },
                                                                                  "region_exposure": {
                                                                                    "value": "South America"
                                                                                  },

                                                                                  "subclade_membership": {
                                                                                    "value": "20B"
                                                                                  },
                                                                                  "submitting_lab": {
                                                                                    "value": "Instituto Nacional Enfermedades Infecciosas C.G.Malbran"
                                                                                  },
                                                                                  "url": "https://www.gisaid.org"
                                                                                }
                                                                              }
                                                                            ],
                                                                            "name": "NODE_0003814",
                                                                            "node_attrs": {
                                                                              "clade_membership": {
                                                                                "value": "20B"
                                                                              },
                                                                              "div": 19,
                                                                              "custom_location": {
                                                                                "confidence": {
                                                                                  "Europe": 0.0012055950502029913,
                                                                                  "South America": 0.9982044346459742
                                                                                },
                                                                                "entropy": 0.01507026197651129,
                                                                                "value": "South America"
                                                                              },
                                                                              "num_date": {
                                                                                "confidence": [
                                                                                  2020.5408429186634,
                                                                                  2020.8157797620272
                                                                                ],
                                                                                "value": 2020.6752078710779
                                                                              },
                                                                              "subclade_membership": {
                                                                                "value": "20B"
                                                                              }
                                                                            }
                                                                          }
                                                                        ],
                                                                        "name": "NODE_0003813",
                                                                        "node_attrs": {
                                                                          "clade_membership": {
                                                                            "value": "20B"
                                                                          },
                                                                          "div": 16,
                                                                          "custom_location": {
                                                                            "confidence": {
                                                                              "Europe": 0.0013392151178416533,
                                                                              "South America": 0.9980100022883512
                                                                            },
                                                                            "entropy": 0.016488014795298007,
                                                                            "value": "South America"
                                                                          },
                                                                          "num_date": {
                                                                            "confidence": [
                                                                              2020.3820250832946,
                                                                              2020.7036626755882
                                                                            ],
                                                                            "value": 2020.5191153144506
                                                                          },
                                                                          "subclade_membership": {
                                                                            "value": "20B"
                                                                          }
                                                                        }
                                                                      },
                                                                      {
                                                                        "branch_attrs": {
                                                                          "mutations": {
                                                                            "nuc": [
                                                                              "T26777C"
                                                                            ]
                                                                          }
                                                                        },
                                                                        "children": [
                                                                          {
                                                                            "branch_attrs": {
                                                                              "labels": {
                                                                                "aa": "N: T49I; ORF1a: V3449F; ORF1b: V839L, K2579N; ORF3a: G254*"
                                                                              },
                                                                              "mutations": {
                                                                                "N": [
                                                                                  "T49I"
                                                                                ],
                                                                                "ORF1a": [
                                                                                  "V3449F"
                                                                                ],
                                                                                "ORF1b": [
                                                                                  "V839L",
                                                                                  "K2579N"
                                                                                ],
                                                                                "ORF3a": [
                                                                                  "G254*"
                                                                                ],
                                                                                "nuc": [
                                                                                  "G4852A",
                                                                                  "G10610T",
                                                                                  "G15982T",
                                                                                  "G21204T",
                                                                                  "G26152T",
                                                                                  "T27438C",
                                                                                  "C28419T"
                                                                                ]
                                                                              }
                                                                            },
                                                                            "name": "Argentina/INEI095276/2020",
                                                                            "node_attrs": {

                                                                              "author": {
                                                                                "author": "Baumeister E. et al",
                                                                                "value": "Baumeister E. et al A"
                                                                              },
                                                                              "clade_membership": {
                                                                                "value": "20B"
                                                                              },
                                                                              "country": {
                                                                                "value": "Argentina"
                                                                              },
                                                                              "div": 23,
                                                                              "division": {
                                                                                "value": "Argentina"
                                                                              },
                                                                              "division_exposure": {
                                                                                "value": "Argentina"
                                                                              },
                                                                              "gisaid_epi_isl": {
                                                                                "value": "EPI_ISL_849352"
                                                                              },
                                                                              "host": {
                                                                                "value": "Human"
                                                                              },
                                                                              "custom_location": {
                                                                                "confidence": {
                                                                                  "South America": 1.0
                                                                                },
                                                                                "entropy": -1.000088900581841e-12,
                                                                                "value": "South America"
                                                                              },
                                                                              "num_date": {
                                                                                "confidence": [
                                                                                  2020.799180327869,
                                                                                  2020.799180327869
                                                                                ],
                                                                                "value": 2020.799180327869
                                                                              },
                                                                              "originating_lab": {
                                                                                "value": "Servicio Virosis Respiratorias-Departamento Virolog\u00eda-INEI"
                                                                              },
                                                                              "pangolin_lineage": {
                                                                                "value": "B.1.1.33"
                                                                              },
                                                                              "recency": {
                                                                                "value": "Older"
                                                                              },
                                                                              "region": {
                                                                                "value": "South America"
                                                                              },
                                                                              "region_exposure": {
                                                                                "value": "South America"
                                                                              },

                                                                              "subclade_membership": {
                                                                                "value": "20B"
                                                                              },
                                                                              "submitting_lab": {
                                                                                "value": "Instituto Nacional Enfermedades Infecciosas C.G.Malbran"
                                                                              },
                                                                              "url": "https://www.gisaid.org"
                                                                            }
                                                                          },
                                                                          {
                                                                            "branch_attrs": {
                                                                              "labels": {
                                                                                "aa": "ORF1a: H110Y, A1176V, T2007I; ORF1b: A2513S; ORF9b: G38D"
                                                                              },
                                                                              "mutations": {
                                                                                "ORF1a": [
                                                                                  "H110Y",
                                                                                  "A1176V",
                                                                                  "T2007I"
                                                                                ],
                                                                                "ORF1b": [
                                                                                  "A2513S"
                                                                                ],
                                                                                "ORF9b": [
                                                                                  "G38D"
                                                                                ],
                                                                                "nuc": [
                                                                                  "C593T",
                                                                                  "C3792T",
                                                                                  "C6285T",
                                                                                  "A20013T",
                                                                                  "G21004T",
                                                                                  "G23518T",
                                                                                  "C24034T",
                                                                                  "G28396A"
                                                                                ]
                                                                              }
                                                                            },
                                                                            "children": [
                                                                              {
                                                                                "branch_attrs": {
                                                                                  "mutations": {}
                                                                                },
                                                                                "name": "Argentina/INEI097811/2020",
                                                                                "node_attrs": {

                                                                                  "author": {
                                                                                    "author": "Baumeister E. et al",
                                                                                    "value": "Baumeister E. et al A"
                                                                                  },
                                                                                  "clade_membership": {
                                                                                    "value": "20B"
                                                                                  },
                                                                                  "country": {
                                                                                    "value": "Argentina"
                                                                                  },
                                                                                  "div": 24,
                                                                                  "division": {
                                                                                    "value": "Buenos Aires"
                                                                                  },
                                                                                  "division_exposure": {
                                                                                    "value": "Buenos Aires"
                                                                                  },
                                                                                  "gisaid_epi_isl": {
                                                                                    "value": "EPI_ISL_856774"
                                                                                  },
                                                                                  "host": {
                                                                                    "value": "Human"
                                                                                  },
                                                                                  "custom_location": {
                                                                                    "confidence": {
                                                                                      "South America": 0.9999999999999999
                                                                                    },
                                                                                    "entropy": -9.99866855976916e-13,
                                                                                    "value": "South America"
                                                                                  },
                                                                                  "location": {
                                                                                    "value": "General San Martin"
                                                                                  },
                                                                                  "num_date": {
                                                                                    "confidence": [
                                                                                      2020.922131147541,
                                                                                      2020.922131147541
                                                                                    ],
                                                                                    "value": 2020.922131147541
                                                                                  },
                                                                                  "originating_lab": {
                                                                                    "value": "Servicio Virosis Respiratorias-Departamento Virolog\u00eda-INEI"
                                                                                  },
                                                                                  "pangolin_lineage": {
                                                                                    "value": "B.1.1.33"
                                                                                  },
                                                                                  "recency": {
                                                                                    "value": "Older"
                                                                                  },
                                                                                  "region": {
                                                                                    "value": "South America"
                                                                                  },
                                                                                  "region_exposure": {
                                                                                    "value": "South America"
                                                                                  },

                                                                                  "subclade_membership": {
                                                                                    "value": "20B"
                                                                                  },
                                                                                  "submitting_lab": {
                                                                                    "value": "Instituto Nacional Enfermedades Infecciosas C.G.Malbran"
                                                                                  },
                                                                                  "url": "https://www.gisaid.org"
                                                                                }
                                                                              },
                                                                              {
                                                                                "branch_attrs": {
                                                                                  "labels": {
                                                                                    "aa": "ORF1a: T2093I"
                                                                                  },
                                                                                  "mutations": {
                                                                                    "ORF1a": [
                                                                                      "T2093I"
                                                                                    ],
                                                                                    "nuc": [
                                                                                      "C313T",
                                                                                      "T1390C",
                                                                                      "C6543T"
                                                                                    ]
                                                                                  }
                                                                                },
                                                                                "name": "Argentina/INEI098730/2020",
                                                                                "node_attrs": {

                                                                                  "author": {
                                                                                    "author": "Baumeister E. et al",
                                                                                    "value": "Baumeister E. et al A"
                                                                                  },
                                                                                  "clade_membership": {
                                                                                    "value": "20B"
                                                                                  },
                                                                                  "country": {
                                                                                    "value": "Argentina"
                                                                                  },
                                                                                  "div": 27,
                                                                                  "division": {
                                                                                    "value": "Buenos Aires"
                                                                                  },
                                                                                  "division_exposure": {
                                                                                    "value": "Buenos Aires"
                                                                                  },
                                                                                  "gisaid_epi_isl": {
                                                                                    "value": "EPI_ISL_856789"
                                                                                  },
                                                                                  "host": {
                                                                                    "value": "Human"
                                                                                  },
                                                                                  "custom_location": {
                                                                                    "confidence": {
                                                                                      "South America": 0.9999999999999999
                                                                                    },
                                                                                    "entropy": -9.99866855976916e-13,
                                                                                    "value": "South America"
                                                                                  },
                                                                                  "location": {
                                                                                    "value": "Malvinas Argentinas"
                                                                                  },
                                                                                  "num_date": {
                                                                                    "confidence": [
                                                                                      2020.97131147541,
                                                                                      2020.97131147541
                                                                                    ],
                                                                                    "value": 2020.97131147541
                                                                                  },
                                                                                  "originating_lab": {
                                                                                    "value": "Servicio Virosis Respiratorias-Departamento Virolog\u00eda-INEI"
                                                                                  },
                                                                                  "pangolin_lineage": {
                                                                                    "value": "B.1.1.33"
                                                                                  },
                                                                                  "recency": {
                                                                                    "value": "Older"
                                                                                  },
                                                                                  "region": {
                                                                                    "value": "South America"
                                                                                  },
                                                                                  "region_exposure": {
                                                                                    "value": "South America"
                                                                                  },

                                                                                  "subclade_membership": {
                                                                                    "value": "20B"
                                                                                  },
                                                                                  "submitting_lab": {
                                                                                    "value": "Instituto Nacional Enfermedades Infecciosas C.G.Malbran"
                                                                                  },
                                                                                  "url": "https://www.gisaid.org"
                                                                                }
                                                                              }
                                                                            ],
                                                                            "name": "NODE_0003812",
                                                                            "node_attrs": {
                                                                              "clade_membership": {
                                                                                "value": "20B"
                                                                              },
                                                                              "div": 24,
                                                                              "custom_location": {
                                                                                "confidence": {
                                                                                  "Europe": 0.0012055950502029913,
                                                                                  "South America": 0.9982044346459742
                                                                                },
                                                                                "entropy": 0.01507026197651129,
                                                                                "value": "South America"
                                                                              },
                                                                              "num_date": {
                                                                                "confidence": [
                                                                                  2020.828803807318,
                                                                                  2020.922131147541
                                                                                ],
                                                                                "value": 2020.896907823019
                                                                              },
                                                                              "subclade_membership": {
                                                                                "value": "20B"
                                                                              }
                                                                            }
                                                                          }
                                                                        ],
                                                                        "name": "NODE_0003811",
                                                                        "node_attrs": {
                                                                          "clade_membership": {
                                                                            "value": "20B"
                                                                          },
                                                                          "div": 16,
                                                                          "custom_location": {
                                                                            "confidence": {
                                                                              "Europe": 0.0013392151178416533,
                                                                              "South America": 0.9980100022883512
                                                                            },
                                                                            "entropy": 0.016488014795298007,
                                                                            "value": "South America"
                                                                          },
                                                                          "num_date": {
                                                                            "confidence": [
                                                                              2020.380816913693,
                                                                              2020.6870194203452
                                                                            ],
                                                                            "value": 2020.537014632264
                                                                          },
                                                                          "subclade_membership": {
                                                                            "value": "20B"
                                                                          }
                                                                        }
                                                                      }
                                                                    ],
                                                                    "name": "NODE_0002301",
                                                                    "node_attrs": {
                                                                      "clade_membership": {
                                                                        "value": "20B"
                                                                      },
                                                                      "div": 15,
                                                                      "custom_location": {
                                                                        "confidence": {
                                                                          "Europe": 0.0015460324364942948,
                                                                          "South America": 0.9975201046461257
                                                                        },
                                                                        "entropy": 0.020170366992053483,
                                                                        "value": "South America"
                                                                      },
                                                                      "num_date": {
                                                                        "confidence": [
                                                                          2020.3237658062965,
                                                                          2020.6531468466076
                                                                        ],
                                                                        "value": 2020.445877621862
                                                                      },
                                                                      "subclade_membership": {
                                                                        "value": "20B"
                                                                      }
                                                                    }
                                                                  },
                                                                  {
                                                                    "branch_attrs": {
                                                                      "labels": {
                                                                        "aa": "S: T778I"
                                                                      },
                                                                      "mutations": {
                                                                        "S": [
                                                                          "T778I"
                                                                        ],
                                                                        "nuc": [
                                                                          "C23895T",
                                                                          "C29272T"
                                                                        ]
                                                                      }
                                                                    },
                                                                    "children": [
                                                                      {
                                                                        "branch_attrs": {
                                                                          "labels": {
                                                                            "aa": "M: A85S; ORF1a: S1978F, S2500F; ORF1b: G1338C; ORF3a: T32N; S: I934V"
                                                                          },
                                                                          "mutations": {
                                                                            "M": [
                                                                              "A85S"
                                                                            ],
                                                                            "ORF1a": [
                                                                              "S1978F",
                                                                              "S2500F"
                                                                            ],
                                                                            "ORF1b": [
                                                                              "G1338C"
                                                                            ],
                                                                            "ORF3a": [
                                                                              "T32N"
                                                                            ],
                                                                            "S": [
                                                                              "I934V"
                                                                            ],
                                                                            "nuc": [
                                                                              "C6198T",
                                                                              "C7764T",
                                                                              "C17010T",
                                                                              "G17479T",
                                                                              "C23707T",
                                                                              "A24362G",
                                                                              "C25487A",
                                                                              "T26181C",
                                                                              "G26775T"
                                                                            ]
                                                                          }
                                                                        },
                                                                        "name": "Argentina/INEI095287/2020",
                                                                        "node_attrs": {

                                                                          "author": {
                                                                            "author": "Baumeister E. et al",
                                                                            "value": "Baumeister E. et al A"
                                                                          },
                                                                          "clade_membership": {
                                                                            "value": "20B"
                                                                          },
                                                                          "country": {
                                                                            "value": "Argentina"
                                                                          },
                                                                          "div": 26,
                                                                          "division": {
                                                                            "value": "Buenos Aires"
                                                                          },
                                                                          "division_exposure": {
                                                                            "value": "Buenos Aires"
                                                                          },
                                                                          "gisaid_epi_isl": {
                                                                            "value": "EPI_ISL_849354"
                                                                          },
                                                                          "host": {
                                                                            "value": "Human"
                                                                          },
                                                                          "custom_location": {
                                                                            "confidence": {
                                                                              "South America": 0.9999999999999999
                                                                            },
                                                                            "entropy": -9.99866855976916e-13,
                                                                            "value": "South America"
                                                                          },
                                                                          "location": {
                                                                            "value": "Merlo"
                                                                          },
                                                                          "num_date": {
                                                                            "confidence": [
                                                                              2020.7882513661202,
                                                                              2020.7882513661202
                                                                            ],
                                                                            "value": 2020.7882513661202
                                                                          },
                                                                          "originating_lab": {
                                                                            "value": "Servicio Virosis Respiratorias-Departamento Virolog\u00eda-INEI"
                                                                          },
                                                                          "pangolin_lineage": {
                                                                            "value": "B.1.1.33"
                                                                          },
                                                                          "recency": {
                                                                            "value": "Older"
                                                                          },
                                                                          "region": {
                                                                            "value": "South America"
                                                                          },
                                                                          "region_exposure": {
                                                                            "value": "South America"
                                                                          },

                                                                          "subclade_membership": {
                                                                            "value": "20B"
                                                                          },
                                                                          "submitting_lab": {
                                                                            "value": "Instituto Nacional Enfermedades Infecciosas C.G.Malbran"
                                                                          },
                                                                          "url": "https://www.gisaid.org"
                                                                        }
                                                                      },
                                                                      {
                                                                        "branch_attrs": {
                                                                          "labels": {
                                                                            "aa": "ORF1a: I114V"
                                                                          },
                                                                          "mutations": {
                                                                            "ORF1a": [
                                                                              "I114V"
                                                                            ],
                                                                            "nuc": [
                                                                              "A605G",
                                                                              "G4255A",
                                                                              "C7318T"
                                                                            ]
                                                                          }
                                                                        },
                                                                        "name": "Argentina/PAIS-E0029/2020",
                                                                        "node_attrs": {

                                                                          "author": {
                                                                            "author": "Eberhardt et al",
                                                                            "value": "Eberhardt et al"
                                                                          },
                                                                          "clade_membership": {
                                                                            "value": "20B"
                                                                          },
                                                                          "country": {
                                                                            "value": "Argentina"
                                                                          },
                                                                          "div": 20,
                                                                          "division": {
                                                                            "value": "Santa Fe"
                                                                          },
                                                                          "division_exposure": {
                                                                            "value": "Santa Fe"
                                                                          },
                                                                          "gisaid_epi_isl": {
                                                                            "value": "EPI_ISL_792519"
                                                                          },
                                                                          "host": {
                                                                            "value": "Human"
                                                                          },
                                                                          "custom_location": {
                                                                            "confidence": {
                                                                              "South America": 0.9999999999999999
                                                                            },
                                                                            "entropy": -9.99866855976916e-13,
                                                                            "value": "South America"
                                                                          },
                                                                          "location": {
                                                                            "value": "Esperanza"
                                                                          },
                                                                          "num_date": {
                                                                            "confidence": [
                                                                              2020.4877049180327,
                                                                              2020.4877049180327
                                                                            ],
                                                                            "value": 2020.4877049180327
                                                                          },
                                                                          "originating_lab": {
                                                                            "value": "Laboratorio Central de la Ciudad de Santa Fe"
                                                                          },
                                                                          "pangolin_lineage": {
                                                                            "value": "B.1.1.33"
                                                                          },
                                                                          "recency": {
                                                                            "value": "Older"
                                                                          },
                                                                          "region": {
                                                                            "value": "South America"
                                                                          },
                                                                          "region_exposure": {
                                                                            "value": "South America"
                                                                          },

                                                                          "subclade_membership": {
                                                                            "value": "20B"
                                                                          },
                                                                          "submitting_lab": {
                                                                            "value": "Grupo de Gen\u00f3mica y Bioinform\u00e1tica del Instituto de Investigaci\u00f3n de la Cadena L\u00e1ctea CONICET-INTA on behalf of 'Proyecto Argentino Interinstitucional de genomica de SARS-CoV-2' (PAIS Consortium)"
                                                                          },
                                                                          "url": "https://www.gisaid.org"
                                                                        }
                                                                      },
                                                                      {
                                                                        "branch_attrs": {
                                                                          "labels": {
                                                                            "aa": "N: T205I; ORF1a: N557S, T1246I, H2794Y, A3209V; ORF1b: I298V, T1522N; ORF7b: E39*; S: H1159R"
                                                                          },
                                                                          "mutations": {
                                                                            "N": [
                                                                              "T205I"
                                                                            ],
                                                                            "ORF1a": [
                                                                              "N557S",
                                                                              "T1246I",
                                                                              "H2794Y",
                                                                              "A3209V"
                                                                            ],
                                                                            "ORF1b": [
                                                                              "I298V",
                                                                              "T1522N"
                                                                            ],
                                                                            "ORF7b": [
                                                                              "E39*"
                                                                            ],
                                                                            "S": [
                                                                              "H1159R"
                                                                            ],
                                                                            "nuc": [
                                                                              "A1935G",
                                                                              "C4002T",
                                                                              "C8645T",
                                                                              "C9565T",
                                                                              "C9891T",
                                                                              "C10030T",
                                                                              "A14359G",
                                                                              "C18032A",
                                                                              "A25038G",
                                                                              "G27870T",
                                                                              "C28887T"
                                                                            ]
                                                                          }
                                                                        },
                                                                        "name": "Argentina/INEI097370/2020",
                                                                        "node_attrs": {

                                                                          "author": {
                                                                            "author": "Baumeister E. et al",
                                                                            "value": "Baumeister E. et al A"
                                                                          },
                                                                          "clade_membership": {
                                                                            "value": "20B"
                                                                          },
                                                                          "country": {
                                                                            "value": "Argentina"
                                                                          },
                                                                          "div": 28,
                                                                          "division": {
                                                                            "value": "Buenos Aires"
                                                                          },
                                                                          "division_exposure": {
                                                                            "value": "Buenos Aires"
                                                                          },
                                                                          "gisaid_epi_isl": {
                                                                            "value": "EPI_ISL_856767"
                                                                          },
                                                                          "host": {
                                                                            "value": "Human"
                                                                          },
                                                                          "custom_location": {
                                                                            "confidence": {
                                                                              "South America": 0.9999999999999999
                                                                            },
                                                                            "entropy": -9.99866855976916e-13,
                                                                            "value": "South America"
                                                                          },
                                                                          "location": {
                                                                            "value": "General San Martin"
                                                                          },
                                                                          "num_date": {
                                                                            "confidence": [
                                                                              2020.9002732240438,
                                                                              2020.9002732240438
                                                                            ],
                                                                            "value": 2020.9002732240438
                                                                          },
                                                                          "originating_lab": {
                                                                            "value": "Servicio Virosis Respiratorias-Departamento Virolog\u00eda-INEI"
                                                                          },
                                                                          "pangolin_lineage": {
                                                                            "value": "B.1.1.33"
                                                                          },
                                                                          "recency": {
                                                                            "value": "Older"
                                                                          },
                                                                          "region": {
                                                                            "value": "South America"
                                                                          },
                                                                          "region_exposure": {
                                                                            "value": "South America"
                                                                          },

                                                                          "subclade_membership": {
                                                                            "value": "20B"
                                                                          },
                                                                          "submitting_lab": {
                                                                            "value": "Instituto Nacional Enfermedades Infecciosas C.G.Malbran"
                                                                          },
                                                                          "url": "https://www.gisaid.org"
                                                                        }
                                                                      },
                                                                      {
                                                                        "branch_attrs": {
                                                                          "mutations": {}
                                                                        },
                                                                        "children": [
                                                                          {
                                                                            "branch_attrs": {
                                                                              "labels": {
                                                                                "aa": "ORF1b: T1274I; ORF3a: L86F, V97I"
                                                                              },
                                                                              "mutations": {
                                                                                "ORF1b": [
                                                                                  "T1274I"
                                                                                ],
                                                                                "ORF3a": [
                                                                                  "L86F",
                                                                                  "V97I"
                                                                                ],
                                                                                "nuc": [
                                                                                  "C2650T",
                                                                                  "C11050T",
                                                                                  "C14016T",
                                                                                  "C14358T",
                                                                                  "C16887T",
                                                                                  "C17288T",
                                                                                  "G17325A",
                                                                                  "G25650T",
                                                                                  "G25681A"
                                                                                ]
                                                                              }
                                                                            },
                                                                            "name": "Argentina/INEI096492/2020",
                                                                            "node_attrs": {

                                                                              "author": {
                                                                                "author": "Baumeister E. et al",
                                                                                "value": "Baumeister E. et al A"
                                                                              },
                                                                              "clade_membership": {
                                                                                "value": "20B"
                                                                              },
                                                                              "country": {
                                                                                "value": "Argentina"
                                                                              },
                                                                              "div": 26,
                                                                              "division": {
                                                                                "value": "Buenos Aires"
                                                                              },
                                                                              "division_exposure": {
                                                                                "value": "Buenos Aires"
                                                                              },
                                                                              "gisaid_epi_isl": {
                                                                                "value": "EPI_ISL_856800"
                                                                              },
                                                                              "host": {
                                                                                "value": "Human"
                                                                              },
                                                                              "custom_location": {
                                                                                "confidence": {
                                                                                  "South America": 1.0
                                                                                },
                                                                                "entropy": -1.000088900581841e-12,
                                                                                "value": "South America"
                                                                              },
                                                                              "location": {
                                                                                "value": "Hurlingham"
                                                                              },
                                                                              "num_date": {
                                                                                "confidence": [
                                                                                  2020.8428961748634,
                                                                                  2020.8428961748634
                                                                                ],
                                                                                "value": 2020.8428961748634
                                                                              },
                                                                              "originating_lab": {
                                                                                "value": "Servicio Virosis Respiratorias-Departamento Virolog\u00eda-INEI"
                                                                              },
                                                                              "pangolin_lineage": {
                                                                                "value": "B.1.1.33"
                                                                              },
                                                                              "recency": {
                                                                                "value": "Older"
                                                                              },
                                                                              "region": {
                                                                                "value": "South America"
                                                                              },
                                                                              "region_exposure": {
                                                                                "value": "South America"
                                                                              },

                                                                              "subclade_membership": {
                                                                                "value": "20B"
                                                                              },
                                                                              "submitting_lab": {
                                                                                "value": "Instituto Nacional Enfermedades Infecciosas C.G.Malbran"
                                                                              },
                                                                              "url": "https://www.gisaid.org"
                                                                            }
                                                                          },
                                                                          {
                                                                            "branch_attrs": {
                                                                              "mutations": {}
                                                                            },
                                                                            "children": [
                                                                              {
                                                                                "branch_attrs": {
                                                                                  "labels": {
                                                                                    "aa": "ORF1a: L681F"
                                                                                  },
                                                                                  "mutations": {
                                                                                    "ORF1a": [
                                                                                      "L681F"
                                                                                    ],
                                                                                    "nuc": [
                                                                                      "C2306T"
                                                                                    ]
                                                                                  }
                                                                                },
                                                                                "children": [
                                                                                  {
                                                                                    "branch_attrs": {
                                                                                      "labels": {
                                                                                        "aa": "N: R40C; ORF1a: L92F, K1053N; ORF1b: M101V, K1835N; S: A845S"
                                                                                      },
                                                                                      "mutations": {
                                                                                        "N": [
                                                                                          "R40C"
                                                                                        ],
                                                                                        "ORF1a": [
                                                                                          "L92F",
                                                                                          "K1053N"
                                                                                        ],
                                                                                        "ORF1b": [
                                                                                          "M101V",
                                                                                          "K1835N"
                                                                                        ],
                                                                                        "S": [
                                                                                          "A845S"
                                                                                        ],
                                                                                        "nuc": [
                                                                                          "C539T",
                                                                                          "T2698C",
                                                                                          "A2938G",
                                                                                          "A3424C",
                                                                                          "C3695T",
                                                                                          "A13768G",
                                                                                          "C15540T",
                                                                                          "G18972T",
                                                                                          "G24095T",
                                                                                          "C28391T"
                                                                                        ]
                                                                                      }
                                                                                    },
                                                                                    "name": "Argentina/INEI097148/2020",
                                                                                    "node_attrs": {

                                                                                      "author": {
                                                                                        "author": "Baumeister E. et al",
                                                                                        "value": "Baumeister E. et al A"
                                                                                      },
                                                                                      "clade_membership": {
                                                                                        "value": "20B"
                                                                                      },
                                                                                      "country": {
                                                                                        "value": "Argentina"
                                                                                      },
                                                                                      "div": 28,
                                                                                      "division": {
                                                                                        "value": "Buenos Aires"
                                                                                      },
                                                                                      "division_exposure": {
                                                                                        "value": "Buenos Aires"
                                                                                      },
                                                                                      "gisaid_epi_isl": {
                                                                                        "value": "EPI_ISL_856762"
                                                                                      },
                                                                                      "host": {
                                                                                        "value": "Human"
                                                                                      },
                                                                                      "custom_location": {
                                                                                        "confidence": {
                                                                                          "South America": 1.0
                                                                                        },
                                                                                        "entropy": -1.000088900581841e-12,
                                                                                        "value": "South America"
                                                                                      },
                                                                                      "num_date": {
                                                                                        "confidence": [
                                                                                          2020.886612021858,
                                                                                          2020.886612021858
                                                                                        ],
                                                                                        "value": 2020.886612021858
                                                                                      },
                                                                                      "originating_lab": {
                                                                                        "value": "Servicio Virosis Respiratorias-Departamento Virolog\u00eda-INEI"
                                                                                      },
                                                                                      "pangolin_lineage": {
                                                                                        "value": "B.1.1.33"
                                                                                      },
                                                                                      "recency": {
                                                                                        "value": "Older"
                                                                                      },
                                                                                      "region": {
                                                                                        "value": "South America"
                                                                                      },
                                                                                      "region_exposure": {
                                                                                        "value": "South America"
                                                                                      },

                                                                                      "subclade_membership": {
                                                                                        "value": "20B"
                                                                                      },
                                                                                      "submitting_lab": {
                                                                                        "value": "Instituto Nacional Enfermedades Infecciosas C.G.Malbran"
                                                                                      },
                                                                                      "url": "https://www.gisaid.org"
                                                                                    }
                                                                                  },
                                                                                  {
                                                                                    "branch_attrs": {
                                                                                      "labels": {
                                                                                        "aa": "ORF1a: H1264Y; ORF3a: S74F; S: P681L"
                                                                                      },
                                                                                      "mutations": {
                                                                                        "ORF1a": [
                                                                                          "H1264Y"
                                                                                        ],
                                                                                        "ORF3a": [
                                                                                          "S74F"
                                                                                        ],
                                                                                        "S": [
                                                                                          "P681L"
                                                                                        ],
                                                                                        "nuc": [
                                                                                          "C4055T",
                                                                                          "T6931C",
                                                                                          "C23604T",
                                                                                          "C25613T"
                                                                                        ]
                                                                                      }
                                                                                    },
                                                                                    "name": "Argentina/INEI097387/2020",
                                                                                    "node_attrs": {

                                                                                      "author": {
                                                                                        "author": "Baumeister E. et al",
                                                                                        "value": "Baumeister E. et al A"
                                                                                      },
                                                                                      "clade_membership": {
                                                                                        "value": "20B"
                                                                                      },
                                                                                      "country": {
                                                                                        "value": "Argentina"
                                                                                      },
                                                                                      "div": 22,
                                                                                      "division": {
                                                                                        "value": "Buenos Aires"
                                                                                      },
                                                                                      "division_exposure": {
                                                                                        "value": "Buenos Aires"
                                                                                      },
                                                                                      "gisaid_epi_isl": {
                                                                                        "value": "EPI_ISL_856771"
                                                                                      },
                                                                                      "host": {
                                                                                        "value": "Human"
                                                                                      },
                                                                                      "custom_location": {
                                                                                        "confidence": {
                                                                                          "South America": 1.0
                                                                                        },
                                                                                        "entropy": -1.000088900581841e-12,
                                                                                        "value": "South America"
                                                                                      },
                                                                                      "location": {
                                                                                        "value": "Tres de Febrero"
                                                                                      },
                                                                                      "num_date": {
                                                                                        "confidence": [
                                                                                          2020.9084699453551,
                                                                                          2020.9084699453551
                                                                                        ],
                                                                                        "value": 2020.9084699453551
                                                                                      },
                                                                                      "originating_lab": {
                                                                                        "value": "Servicio Virosis Respiratorias-Departamento Virolog\u00eda-INEI"
                                                                                      },
                                                                                      "pangolin_lineage": {
                                                                                        "value": "B.1.1.33"
                                                                                      },
                                                                                      "recency": {
                                                                                        "value": "Older"
                                                                                      },
                                                                                      "region": {
                                                                                        "value": "South America"
                                                                                      },
                                                                                      "region_exposure": {
                                                                                        "value": "South America"
                                                                                      },

                                                                                      "subclade_membership": {
                                                                                        "value": "20B"
                                                                                      },
                                                                                      "submitting_lab": {
                                                                                        "value": "Instituto Nacional Enfermedades Infecciosas C.G.Malbran"
                                                                                      },
                                                                                      "url": "https://www.gisaid.org"
                                                                                    }
                                                                                  },
                                                                                  {
                                                                                    "branch_attrs": {
                                                                                      "labels": {
                                                                                        "aa": "ORF1a: R184L, G401S, T2615I; S: R21I"
                                                                                      },
                                                                                      "mutations": {
                                                                                        "ORF1a": [
                                                                                          "R184L",
                                                                                          "G401S",
                                                                                          "T2615I"
                                                                                        ],
                                                                                        "S": [
                                                                                          "R21I"
                                                                                        ],
                                                                                        "nuc": [
                                                                                          "G816T",
                                                                                          "G1466A",
                                                                                          "G6589A",
                                                                                          "C8109T",
                                                                                          "C14898T",
                                                                                          "G21624T",
                                                                                          "T26765C"
                                                                                        ]
                                                                                      }
                                                                                    },
                                                                                    "name": "Argentina/INEI096369/2020",
                                                                                    "node_attrs": {

                                                                                      "author": {
                                                                                        "author": "Baumeister E. et al",
                                                                                        "value": "Baumeister E. et al A"
                                                                                      },
                                                                                      "clade_membership": {
                                                                                        "value": "20B"
                                                                                      },
                                                                                      "country": {
                                                                                        "value": "Argentina"
                                                                                      },
                                                                                      "div": 25,
                                                                                      "division": {
                                                                                        "value": "Buenos Aires"
                                                                                      },
                                                                                      "division_exposure": {
                                                                                        "value": "Buenos Aires"
                                                                                      },
                                                                                      "gisaid_epi_isl": {
                                                                                        "value": "EPI_ISL_856797"
                                                                                      },
                                                                                      "host": {
                                                                                        "value": "Human"
                                                                                      },
                                                                                      "custom_location": {
                                                                                        "confidence": {
                                                                                          "South America": 1.0
                                                                                        },
                                                                                        "entropy": -1.000088900581841e-12,
                                                                                        "value": "South America"
                                                                                      },
                                                                                      "location": {
                                                                                        "value": "Lan\u00fas"
                                                                                      },
                                                                                      "num_date": {
                                                                                        "confidence": [
                                                                                          2020.8374316939892,
                                                                                          2020.8374316939892
                                                                                        ],
                                                                                        "value": 2020.8374316939892
                                                                                      },
                                                                                      "originating_lab": {
                                                                                        "value": "Servicio Virosis Respiratorias-Departamento Virolog\u00eda-INEI"
                                                                                      },
                                                                                      "pangolin_lineage": {
                                                                                        "value": "B.1.1.33"
                                                                                      },
                                                                                      "recency": {
                                                                                        "value": "Older"
                                                                                      },
                                                                                      "region": {
                                                                                        "value": "South America"
                                                                                      },
                                                                                      "region_exposure": {
                                                                                        "value": "South America"
                                                                                      },

                                                                                      "subclade_membership": {
                                                                                        "value": "20B"
                                                                                      },
                                                                                      "submitting_lab": {
                                                                                        "value": "Instituto Nacional Enfermedades Infecciosas C.G.Malbran"
                                                                                      },
                                                                                      "url": "https://www.gisaid.org"
                                                                                    }
                                                                                  }
                                                                                ],
                                                                                "name": "NODE_0003826",
                                                                                "node_attrs": {
                                                                                  "clade_membership": {
                                                                                    "value": "20B"
                                                                                  },
                                                                                  "div": 18,
                                                                                  "custom_location": {
                                                                                    "confidence": {
                                                                                      "South America": 0.9998499211333776
                                                                                    },
                                                                                    "entropy": 0.0015819497727996663,
                                                                                    "value": "South America"
                                                                                  },
                                                                                  "num_date": {
                                                                                    "confidence": [
                                                                                      2020.3867694566457,
                                                                                      2020.8140830106418
                                                                                    ],
                                                                                    "value": 2020.5929471013908
                                                                                  },
                                                                                  "subclade_membership": {
                                                                                    "value": "20B"
                                                                                  }
                                                                                }
                                                                              },
                                                                              {
                                                                                "branch_attrs": {
                                                                                  "mutations": {}
                                                                                },
                                                                                "children": [
                                                                                  {
                                                                                    "branch_attrs": {
                                                                                      "mutations": {
                                                                                        "nuc": [
                                                                                          "C1060T",
                                                                                          "A10957G",
                                                                                          "C15222T"
                                                                                        ]
                                                                                      }
                                                                                    },
                                                                                    "children": [
                                                                                      {
                                                                                        "branch_attrs": {
                                                                                          "labels": {
                                                                                            "aa": "ORF1a: P2685T, L3313F; S: T22I"
                                                                                          },
                                                                                          "mutations": {
                                                                                            "ORF1a": [
                                                                                              "P2685T",
                                                                                              "L3313F"
                                                                                            ],
                                                                                            "S": [
                                                                                              "T22I"
                                                                                            ],
                                                                                            "nuc": [
                                                                                              "T1273C",
                                                                                              "C8318A",
                                                                                              "C10202T",
                                                                                              "C21627T"
                                                                                            ]
                                                                                          }
                                                                                        },
                                                                                        "name": "Argentina/INEI098490/2020",
                                                                                        "node_attrs": {

                                                                                          "author": {
                                                                                            "author": "Baumeister E. et al",
                                                                                            "value": "Baumeister E. et al A"
                                                                                          },
                                                                                          "clade_membership": {
                                                                                            "value": "20B"
                                                                                          },
                                                                                          "country": {
                                                                                            "value": "Argentina"
                                                                                          },
                                                                                          "div": 24,
                                                                                          "division": {
                                                                                            "value": "Buenos Aires"
                                                                                          },
                                                                                          "division_exposure": {
                                                                                            "value": "Buenos Aires"
                                                                                          },
                                                                                          "gisaid_epi_isl": {
                                                                                            "value": "EPI_ISL_856783"
                                                                                          },
                                                                                          "host": {
                                                                                            "value": "Human"
                                                                                          },
                                                                                          "custom_location": {
                                                                                            "confidence": {
                                                                                              "South America": 0.9999999999999999
                                                                                            },
                                                                                            "entropy": -9.99866855976916e-13,
                                                                                            "value": "South America"
                                                                                          },
                                                                                          "location": {
                                                                                            "value": "Jos\u00e9 C Paz"
                                                                                          },
                                                                                          "num_date": {
                                                                                            "confidence": [
                                                                                              2020.941256830601,
                                                                                              2020.941256830601
                                                                                            ],
                                                                                            "value": 2020.941256830601
                                                                                          },
                                                                                          "originating_lab": {
                                                                                            "value": "Servicio Virosis Respiratorias-Departamento Virolog\u00eda-INEI"
                                                                                          },
                                                                                          "pangolin_lineage": {
                                                                                            "value": "B.1.1.33"
                                                                                          },
                                                                                          "recency": {
                                                                                            "value": "Older"
                                                                                          },
                                                                                          "region": {
                                                                                            "value": "South America"
                                                                                          },
                                                                                          "region_exposure": {
                                                                                            "value": "South America"
                                                                                          },

                                                                                          "subclade_membership": {
                                                                                            "value": "20B"
                                                                                          },
                                                                                          "submitting_lab": {
                                                                                            "value": "Instituto Nacional Enfermedades Infecciosas C.G.Malbran"
                                                                                          },
                                                                                          "url": "https://www.gisaid.org"
                                                                                        }
                                                                                      },
                                                                                      {
                                                                                        "branch_attrs": {
                                                                                          "labels": {
                                                                                            "aa": "ORF1a: C2165F, M2259I, A3615V, T4175A; ORF1b: F1185X, S1186X, G1638D, *2696X; S: G1219C"
                                                                                          },
                                                                                          "mutations": {
                                                                                            "ORF1a": [
                                                                                              "C2165F",
                                                                                              "M2259I",
                                                                                              "A3615V",
                                                                                              "T4175A"
                                                                                            ],
                                                                                            "ORF1b": [
                                                                                              "F1185X",
                                                                                              "S1186X",
                                                                                              "G1638D",
                                                                                              "*2696X"
                                                                                            ],
                                                                                            "S": [
                                                                                              "G1219C"
                                                                                            ],
                                                                                            "nuc": [
                                                                                              "G6759T",
                                                                                              "G7042T",
                                                                                              "C11109T",
                                                                                              "A12788G",
                                                                                              "C16575T",
                                                                                              "C16611T",
                                                                                              "T17022-",
                                                                                              "T17023-",
                                                                                              "C17024-",
                                                                                              "G18380A",
                                                                                              "G25217T"
                                                                                            ]
                                                                                          }
                                                                                        },
                                                                                        "children": [
                                                                                          {
                                                                                            "branch_attrs": {
                                                                                              "mutations": {}
                                                                                            },
                                                                                            "name": "Argentina/INEI098437/2020",
                                                                                            "node_attrs": {

                                                                                              "author": {
                                                                                                "author": "Baumeister E. et al",
                                                                                                "value": "Baumeister E. et al A"
                                                                                              },
                                                                                              "clade_membership": {
                                                                                                "value": "20B"
                                                                                              },
                                                                                              "country": {
                                                                                                "value": "Argentina"
                                                                                              },
                                                                                              "div": 28,
                                                                                              "division": {
                                                                                                "value": "Buenos Aires"
                                                                                              },
                                                                                              "division_exposure": {
                                                                                                "value": "Buenos Aires"
                                                                                              },
                                                                                              "gisaid_epi_isl": {
                                                                                                "value": "EPI_ISL_856779"
                                                                                              },
                                                                                              "host": {
                                                                                                "value": "Human"
                                                                                              },
                                                                                              "custom_location": {
                                                                                                "confidence": {
                                                                                                  "South America": 1.0
                                                                                                },
                                                                                                "entropy": -1.000088900581841e-12,
                                                                                                "value": "South America"
                                                                                              },
                                                                                              "location": {
                                                                                                "value": "General San Martin"
                                                                                              },
                                                                                              "num_date": {
                                                                                                "confidence": [
                                                                                                  2020.9303278688524,
                                                                                                  2020.9303278688524
                                                                                                ],
                                                                                                "value": 2020.9303278688524
                                                                                              },
                                                                                              "originating_lab": {
                                                                                                "value": "Servicio Virosis Respiratorias-Departamento Virolog\u00eda-INEI"
                                                                                              },
                                                                                              "pangolin_lineage": {
                                                                                                "value": "B.1.1.33"
                                                                                              },
                                                                                              "recency": {
                                                                                                "value": "Older"
                                                                                              },
                                                                                              "region": {
                                                                                                "value": "South America"
                                                                                              },
                                                                                              "region_exposure": {
                                                                                                "value": "South America"
                                                                                              },

                                                                                              "subclade_membership": {
                                                                                                "value": "20B"
                                                                                              },
                                                                                              "submitting_lab": {
                                                                                                "value": "Instituto Nacional Enfermedades Infecciosas C.G.Malbran"
                                                                                              },
                                                                                              "url": "https://www.gisaid.org"
                                                                                            }
                                                                                          },
                                                                                          {
                                                                                            "branch_attrs": {
                                                                                              "mutations": {}
                                                                                            },
                                                                                            "name": "Argentina/INEI098558/2020",
                                                                                            "node_attrs": {

                                                                                              "author": {
                                                                                                "author": "Baumeister E. et al",
                                                                                                "value": "Baumeister E. et al A"
                                                                                              },
                                                                                              "clade_membership": {
                                                                                                "value": "20B"
                                                                                              },
                                                                                              "country": {
                                                                                                "value": "Argentina"
                                                                                              },
                                                                                              "div": 28,
                                                                                              "division": {
                                                                                                "value": "Buenos Aires"
                                                                                              },
                                                                                              "division_exposure": {
                                                                                                "value": "Buenos Aires"
                                                                                              },
                                                                                              "gisaid_epi_isl": {
                                                                                                "value": "EPI_ISL_856787"
                                                                                              },
                                                                                              "host": {
                                                                                                "value": "Human"
                                                                                              },
                                                                                              "custom_location": {
                                                                                                "confidence": {
                                                                                                  "South America": 1.0
                                                                                                },
                                                                                                "entropy": -1.000088900581841e-12,
                                                                                                "value": "South America"
                                                                                              },
                                                                                              "location": {
                                                                                                "value": "General San Martin"
                                                                                              },
                                                                                              "num_date": {
                                                                                                "confidence": [
                                                                                                  2020.9521857923498,
                                                                                                  2020.9521857923498
                                                                                                ],
                                                                                                "value": 2020.9521857923498
                                                                                              },
                                                                                              "originating_lab": {
                                                                                                "value": "Servicio Virosis Respiratorias-Departamento Virolog\u00eda-INEI"
                                                                                              },
                                                                                              "pangolin_lineage": {
                                                                                                "value": "B.1.1.33"
                                                                                              },
                                                                                              "recency": {
                                                                                                "value": "Older"
                                                                                              },
                                                                                              "region": {
                                                                                                "value": "South America"
                                                                                              },
                                                                                              "region_exposure": {
                                                                                                "value": "South America"
                                                                                              },

                                                                                              "subclade_membership": {
                                                                                                "value": "20B"
                                                                                              },
                                                                                              "submitting_lab": {
                                                                                                "value": "Instituto Nacional Enfermedades Infecciosas C.G.Malbran"
                                                                                              },
                                                                                              "url": "https://www.gisaid.org"
                                                                                            }
                                                                                          }
                                                                                        ],
                                                                                        "name": "NODE_0003820",
                                                                                        "node_attrs": {
                                                                                          "clade_membership": {
                                                                                            "value": "20B"
                                                                                          },
                                                                                          "div": 28,
                                                                                          "custom_location": {
                                                                                            "confidence": {
                                                                                              "Europe": 0.001204884263293409,
                                                                                              "South America": 0.9982060828368493
                                                                                            },
                                                                                            "entropy": 0.015057292918352196,
                                                                                            "value": "South America"
                                                                                          },
                                                                                          "num_date": {
                                                                                            "confidence": [
                                                                                              2020.8962108518422,
                                                                                              2020.9303278688524
                                                                                            ],
                                                                                            "value": 2020.9303278688524
                                                                                          },
                                                                                          "subclade_membership": {
                                                                                            "value": "20B"
                                                                                          }
                                                                                        }
                                                                                      }
                                                                                    ],
                                                                                    "name": "NODE_0003819",
                                                                                    "node_attrs": {
                                                                                      "clade_membership": {
                                                                                        "value": "20B"
                                                                                      },
                                                                                      "div": 20,
                                                                                      "custom_location": {
                                                                                        "confidence": {
                                                                                          "Europe": 0.0013313461796566413,
                                                                                          "South America": 0.9980334612979911
                                                                                        },
                                                                                        "entropy": 0.01630118719458331,
                                                                                        "value": "South America"
                                                                                      },
                                                                                      "num_date": {
                                                                                        "confidence": [
                                                                                          2020.4767167827135,
                                                                                          2020.84607923727
                                                                                        ],
                                                                                        "value": 2020.714403555289
                                                                                      },
                                                                                      "subclade_membership": {
                                                                                        "value": "20B"
                                                                                      }
                                                                                    }
                                                                                  },
                                                                                  {
                                                                                    "branch_attrs": {
                                                                                      "mutations": {}
                                                                                    },
                                                                                    "children": [
                                                                                      {
                                                                                        "branch_attrs": {
                                                                                          "labels": {
                                                                                            "aa": "ORF1a: R184C, L1249F, A2994V; ORF1b: E735D; S: V1264L"
                                                                                          },
                                                                                          "mutations": {
                                                                                            "ORF1a": [
                                                                                              "R184C",
                                                                                              "L1249F",
                                                                                              "A2994V"
                                                                                            ],
                                                                                            "ORF1b": [
                                                                                              "E735D"
                                                                                            ],
                                                                                            "S": [
                                                                                              "V1264L"
                                                                                            ],
                                                                                            "nuc": [
                                                                                              "C815T",
                                                                                              "C1420T",
                                                                                              "C4010T",
                                                                                              "C9246T",
                                                                                              "C10207T",
                                                                                              "G15672T",
                                                                                              "G25352T",
                                                                                              "C29296T"
                                                                                            ]
                                                                                          }
                                                                                        },
                                                                                        "name": "Argentina/INEI097697/2020",
                                                                                        "node_attrs": {

                                                                                          "author": {
                                                                                            "author": "Baumeister E. et al",
                                                                                            "value": "Baumeister E. et al A"
                                                                                          },
                                                                                          "clade_membership": {
                                                                                            "value": "20B"
                                                                                          },
                                                                                          "country": {
                                                                                            "value": "Argentina"
                                                                                          },
                                                                                          "div": 25,
                                                                                          "division": {
                                                                                            "value": "Buenos Aires"
                                                                                          },
                                                                                          "division_exposure": {
                                                                                            "value": "Buenos Aires"
                                                                                          },
                                                                                          "gisaid_epi_isl": {
                                                                                            "value": "EPI_ISL_856773"
                                                                                          },
                                                                                          "host": {
                                                                                            "value": "Human"
                                                                                          },
                                                                                          "custom_location": {
                                                                                            "confidence": {
                                                                                              "South America": 1.0
                                                                                            },
                                                                                            "entropy": -1.000088900581841e-12,
                                                                                            "value": "South America"
                                                                                          },
                                                                                          "location": {
                                                                                            "value": "Hurlingham"
                                                                                          },
                                                                                          "num_date": {
                                                                                            "confidence": [
                                                                                              2020.9193989071039,
                                                                                              2020.9193989071039
                                                                                            ],
                                                                                            "value": 2020.9193989071039
                                                                                          },
                                                                                          "originating_lab": {
                                                                                            "value": "Servicio Virosis Respiratorias-Departamento Virolog\u00eda-INEI"
                                                                                          },
                                                                                          "pangolin_lineage": {
                                                                                            "value": "B.1.1.33"
                                                                                          },
                                                                                          "recency": {
                                                                                            "value": "Older"
                                                                                          },
                                                                                          "region": {
                                                                                            "value": "South America"
                                                                                          },
                                                                                          "region_exposure": {
                                                                                            "value": "South America"
                                                                                          },

                                                                                          "subclade_membership": {
                                                                                            "value": "20B"
                                                                                          },
                                                                                          "submitting_lab": {
                                                                                            "value": "Instituto Nacional Enfermedades Infecciosas C.G.Malbran"
                                                                                          },
                                                                                          "url": "https://www.gisaid.org"
                                                                                        }
                                                                                      },
                                                                                      {
                                                                                        "branch_attrs": {
                                                                                          "mutations": {}
                                                                                        },
                                                                                        "children": [
                                                                                          {
                                                                                            "branch_attrs": {
                                                                                              "labels": {
                                                                                                "aa": "ORF1a: G2207S"
                                                                                              },
                                                                                              "mutations": {
                                                                                                "ORF1a": [
                                                                                                  "G2207S"
                                                                                                ],
                                                                                                "nuc": [
                                                                                                  "G6884A",
                                                                                                  "C29149T",
                                                                                                  "C29585T"
                                                                                                ]
                                                                                              }
                                                                                            },
                                                                                            "children": [
                                                                                              {
                                                                                                "branch_attrs": {
                                                                                                  "labels": {
                                                                                                    "aa": "ORF1a: V2862M, L3606F; ORF1b: P976L"
                                                                                                  },
                                                                                                  "mutations": {
                                                                                                    "ORF1a": [
                                                                                                      "V2862M",
                                                                                                      "L3606F"
                                                                                                    ],
                                                                                                    "ORF1b": [
                                                                                                      "P976L"
                                                                                                    ],
                                                                                                    "nuc": [
                                                                                                      "G8849A",
                                                                                                      "G11083T",
                                                                                                      "C16394T",
                                                                                                      "C27213T"
                                                                                                    ]
                                                                                                  }
                                                                                                },
                                                                                                "name": "Argentina/INEI098414/2020",
                                                                                                "node_attrs": {
                                                                                                  "author": {
                                                                                                    "author": "Baumeister E. et al",
                                                                                                    "value": "Baumeister E. et al A"
                                                                                                  },
                                                                                                  "clade_membership": {
                                                                                                    "value": "20B"
                                                                                                  },
                                                                                                  "country": {
                                                                                                    "value": "Argentina"
                                                                                                  },
                                                                                                  "div": 24,
                                                                                                  "division": {
                                                                                                    "value": "Buenos Aires"
                                                                                                  },
                                                                                                  "division_exposure": {
                                                                                                    "value": "Buenos Aires"
                                                                                                  },
                                                                                                  "gisaid_epi_isl": {
                                                                                                    "value": "EPI_ISL_856776"
                                                                                                  },
                                                                                                  "host": {
                                                                                                    "value": "Human"
                                                                                                  },
                                                                                                  "custom_location": {
                                                                                                    "confidence": {
                                                                                                      "South America": 1.0
                                                                                                    },
                                                                                                    "entropy": -1.000088900581841e-12,
                                                                                                    "value": "South America"
                                                                                                  },
                                                                                                  "num_date": {
                                                                                                    "confidence": [
                                                                                                      2020.938524590164,
                                                                                                      2020.938524590164
                                                                                                    ],
                                                                                                    "value": 2020.938524590164
                                                                                                  },
                                                                                                  "originating_lab": {
                                                                                                    "value": "Servicio Virosis Respiratorias-Departamento Virolog\u00eda-INEI"
                                                                                                  },
                                                                                                  "pangolin_lineage": {
                                                                                                    "value": "B.1.1.33"
                                                                                                  },
                                                                                                  "recency": {
                                                                                                    "value": "Older"
                                                                                                  },
                                                                                                  "region": {
                                                                                                    "value": "South America"
                                                                                                  },
                                                                                                  "region_exposure": {
                                                                                                    "value": "South America"
                                                                                                  },

                                                                                                  "subclade_membership": {
                                                                                                    "value": "20B"
                                                                                                  },
                                                                                                  "submitting_lab": {
                                                                                                    "value": "Instituto Nacional Enfermedades Infecciosas C.G.Malbran"
                                                                                                  },
                                                                                                  "url": "https://www.gisaid.org"
                                                                                                }
                                                                                              },
                                                                                              {
                                                                                                "branch_attrs": {
                                                                                                  "labels": {
                                                                                                    "aa": "N: G212V; ORF1b: T2432I; ORF8: Y42*"
                                                                                                  },
                                                                                                  "mutations": {
                                                                                                    "N": [
                                                                                                      "G212V"
                                                                                                    ],
                                                                                                    "ORF1b": [
                                                                                                      "T2432I"
                                                                                                    ],
                                                                                                    "ORF8": [
                                                                                                      "Y42*"
                                                                                                    ],
                                                                                                    "nuc": [
                                                                                                      "G3340T",
                                                                                                      "C13168T",
                                                                                                      "C20762T",
                                                                                                      "T28019G",
                                                                                                      "G28908T",
                                                                                                      "C29509T"
                                                                                                    ]
                                                                                                  }
                                                                                                },
                                                                                                "name": "Argentina/INEI098603/2020",
                                                                                                "node_attrs": {

                                                                                                  "author": {
                                                                                                    "author": "Baumeister E. et al",
                                                                                                    "value": "Baumeister E. et al A"
                                                                                                  },
                                                                                                  "clade_membership": {
                                                                                                    "value": "20B"
                                                                                                  },
                                                                                                  "country": {
                                                                                                    "value": "Argentina"
                                                                                                  },
                                                                                                  "div": 26,
                                                                                                  "division": {
                                                                                                    "value": "Buenos Aires"
                                                                                                  },
                                                                                                  "division_exposure": {
                                                                                                    "value": "Buenos Aires"
                                                                                                  },
                                                                                                  "gisaid_epi_isl": {
                                                                                                    "value": "EPI_ISL_856788"
                                                                                                  },
                                                                                                  "host": {
                                                                                                    "value": "Human"
                                                                                                  },
                                                                                                  "custom_location": {
                                                                                                    "confidence": {
                                                                                                      "South America": 1.0
                                                                                                    },
                                                                                                    "entropy": -1.000088900581841e-12,
                                                                                                    "value": "South America"
                                                                                                  },
                                                                                                  "location": {
                                                                                                    "value": "General San Martin"
                                                                                                  },
                                                                                                  "num_date": {
                                                                                                    "confidence": [
                                                                                                      2020.957650273224,
                                                                                                      2020.957650273224
                                                                                                    ],
                                                                                                    "value": 2020.957650273224
                                                                                                  },
                                                                                                  "originating_lab": {
                                                                                                    "value": "Servicio Virosis Respiratorias-Departamento Virolog\u00eda-INEI"
                                                                                                  },
                                                                                                  "pangolin_lineage": {
                                                                                                    "value": "B.1.1.33"
                                                                                                  },
                                                                                                  "recency": {
                                                                                                    "value": "Older"
                                                                                                  },
                                                                                                  "region": {
                                                                                                    "value": "South America"
                                                                                                  },
                                                                                                  "region_exposure": {
                                                                                                    "value": "South America"
                                                                                                  },

                                                                                                  "subclade_membership": {
                                                                                                    "value": "20B"
                                                                                                  },
                                                                                                  "submitting_lab": {
                                                                                                    "value": "Instituto Nacional Enfermedades Infecciosas C.G.Malbran"
                                                                                                  },
                                                                                                  "url": "https://www.gisaid.org"
                                                                                                }
                                                                                              }
                                                                                            ],
                                                                                            "name": "NODE_0003823",
                                                                                            "node_attrs": {
                                                                                              "clade_membership": {
                                                                                                "value": "20B"
                                                                                              },
                                                                                              "div": 20,
                                                                                              "custom_location": {
                                                                                                "confidence": {
                                                                                                  "Europe": 0.0012156934767023552,
                                                                                                  "South America": 0.9981919434064477
                                                                                                },
                                                                                                "entropy": 0.0151588066449839,
                                                                                                "value": "South America"
                                                                                              },
                                                                                              "num_date": {
                                                                                                "confidence": [
                                                                                                  2020.4730054892423,
                                                                                                  2020.878823174417
                                                                                                ],
                                                                                                "value": 2020.7774155815232
                                                                                              },
                                                                                              "subclade_membership": {
                                                                                                "value": "20B"
                                                                                              }
                                                                                            }
                                                                                          },
                                                                                          {
                                                                                            "branch_attrs": {
                                                                                              "labels": {
                                                                                                "aa": "ORF1a: N2256K; ORF1b: K82R"
                                                                                              },
                                                                                              "mutations": {
                                                                                                "ORF1a": [
                                                                                                  "N2256K"
                                                                                                ],
                                                                                                "ORF1b": [
                                                                                                  "K82R"
                                                                                                ],
                                                                                                "nuc": [
                                                                                                  "T7033A",
                                                                                                  "A13712G",
                                                                                                  "C25572A",
                                                                                                  "C27294T"
                                                                                                ]
                                                                                              }
                                                                                            },
                                                                                            "children": [
                                                                                              {
                                                                                                "branch_attrs": {
                                                                                                  "labels": {
                                                                                                    "aa": "ORF1a: A1298V; ORF1b: K2557R; ORF3a: V48F; ORF7a: L96F"
                                                                                                  },
                                                                                                  "mutations": {
                                                                                                    "ORF1a": [
                                                                                                      "A1298V"
                                                                                                    ],
                                                                                                    "ORF1b": [
                                                                                                      "K2557R"
                                                                                                    ],
                                                                                                    "ORF3a": [
                                                                                                      "V48F"
                                                                                                    ],
                                                                                                    "ORF7a": [
                                                                                                      "L96F"
                                                                                                    ],
                                                                                                    "nuc": [
                                                                                                      "C1063T",
                                                                                                      "C4158T",
                                                                                                      "A21137G",
                                                                                                      "G25534T",
                                                                                                      "C27679T"
                                                                                                    ]
                                                                                                  }
                                                                                                },
                                                                                                "name": "Argentina/INEI097191/2020",
                                                                                                "node_attrs": {

                                                                                                  "author": {
                                                                                                    "author": "Baumeister E. et al",
                                                                                                    "value": "Baumeister E. et al A"
                                                                                                  },
                                                                                                  "clade_membership": {
                                                                                                    "value": "20B"
                                                                                                  },
                                                                                                  "country": {
                                                                                                    "value": "Argentina"
                                                                                                  },
                                                                                                  "div": 26,
                                                                                                  "division": {
                                                                                                    "value": "Buenos Aires"
                                                                                                  },
                                                                                                  "division_exposure": {
                                                                                                    "value": "Buenos Aires"
                                                                                                  },
                                                                                                  "gisaid_epi_isl": {
                                                                                                    "value": "EPI_ISL_856764"
                                                                                                  },
                                                                                                  "host": {
                                                                                                    "value": "Human"
                                                                                                  },
                                                                                                  "custom_location": {
                                                                                                    "confidence": {
                                                                                                      "South America": 1.0
                                                                                                    },
                                                                                                    "entropy": -1.000088900581841e-12,
                                                                                                    "value": "South America"
                                                                                                  },
                                                                                                  "location": {
                                                                                                    "value": "Mor\u00f3n"
                                                                                                  },
                                                                                                  "num_date": {
                                                                                                    "confidence": [
                                                                                                      2020.9002732240438,
                                                                                                      2020.9002732240438
                                                                                                    ],
                                                                                                    "value": 2020.9002732240438
                                                                                                  },
                                                                                                  "originating_lab": {
                                                                                                    "value": "Servicio Virosis Respiratorias-Departamento Virolog\u00eda-INEI"
                                                                                                  },
                                                                                                  "pangolin_lineage": {
                                                                                                    "value": "B.1.1.33"
                                                                                                  },
                                                                                                  "recency": {
                                                                                                    "value": "Older"
                                                                                                  },
                                                                                                  "region": {
                                                                                                    "value": "South America"
                                                                                                  },
                                                                                                  "region_exposure": {
                                                                                                    "value": "South America"
                                                                                                  },

                                                                                                  "subclade_membership": {
                                                                                                    "value": "20B"
                                                                                                  },
                                                                                                  "submitting_lab": {
                                                                                                    "value": "Instituto Nacional Enfermedades Infecciosas C.G.Malbran"
                                                                                                  },
                                                                                                  "url": "https://www.gisaid.org"
                                                                                                }
                                                                                              },
                                                                                              {
                                                                                                "branch_attrs": {
                                                                                                  "mutations": {}
                                                                                                },
                                                                                                "children": [
                                                                                                  {
                                                                                                    "branch_attrs": {
                                                                                                      "labels": {
                                                                                                        "aa": "ORF3a: H247Y"
                                                                                                      },
                                                                                                      "mutations": {
                                                                                                        "ORF3a": [
                                                                                                          "H247Y"
                                                                                                        ],
                                                                                                        "nuc": [
                                                                                                          "C26131T"
                                                                                                        ]
                                                                                                      }
                                                                                                    },
                                                                                                    "name": "Argentina/INEI096269/2020",
                                                                                                    "node_attrs": {

                                                                                                      "author": {
                                                                                                        "author": "Baumeister E. et al",
                                                                                                        "value": "Baumeister E. et al A"
                                                                                                      },
                                                                                                      "clade_membership": {
                                                                                                        "value": "20B"
                                                                                                      },
                                                                                                      "country": {
                                                                                                        "value": "Argentina"
                                                                                                      },
                                                                                                      "div": 22,
                                                                                                      "division": {
                                                                                                        "value": "Buenos Aires"
                                                                                                      },
                                                                                                      "division_exposure": {
                                                                                                        "value": "Buenos Aires"
                                                                                                      },
                                                                                                      "gisaid_epi_isl": {
                                                                                                        "value": "EPI_ISL_856792"
                                                                                                      },
                                                                                                      "host": {
                                                                                                        "value": "Human"
                                                                                                      },
                                                                                                      "custom_location": {
                                                                                                        "confidence": {
                                                                                                          "South America": 0.9999999999999999
                                                                                                        },
                                                                                                        "entropy": -9.99866855976916e-13,
                                                                                                        "value": "South America"
                                                                                                      },
                                                                                                      "location": {
                                                                                                        "value": "Presidente Per\u00f3n"
                                                                                                      },
                                                                                                      "num_date": {
                                                                                                        "confidence": [
                                                                                                          2020.8237704918033,
                                                                                                          2020.8237704918033
                                                                                                        ],
                                                                                                        "value": 2020.8237704918033
                                                                                                      },
                                                                                                      "originating_lab": {
                                                                                                        "value": "Servicio Virosis Respiratorias-Departamento Virolog\u00eda-INEI"
                                                                                                      },
                                                                                                      "pangolin_lineage": {
                                                                                                        "value": "B.1.1.33"
                                                                                                      },
                                                                                                      "recency": {
                                                                                                        "value": "Older"
                                                                                                      },
                                                                                                      "region": {
                                                                                                        "value": "South America"
                                                                                                      },
                                                                                                      "region_exposure": {
                                                                                                        "value": "South America"
                                                                                                      },

                                                                                                      "subclade_membership": {
                                                                                                        "value": "20B"
                                                                                                      },
                                                                                                      "submitting_lab": {
                                                                                                        "value": "Instituto Nacional Enfermedades Infecciosas C.G.Malbran"
                                                                                                      },
                                                                                                      "url": "https://www.gisaid.org"
                                                                                                    }
                                                                                                  },
                                                                                                  {
                                                                                                    "branch_attrs": {
                                                                                                      "labels": {
                                                                                                        "aa": "ORF1b: A1918S"
                                                                                                      },
                                                                                                      "mutations": {
                                                                                                        "ORF1b": [
                                                                                                          "A1918S"
                                                                                                        ],
                                                                                                        "nuc": [
                                                                                                          "C16848T",
                                                                                                          "G19219T",
                                                                                                          "T26861C",
                                                                                                          "T29626C"
                                                                                                        ]
                                                                                                      }
                                                                                                    },
                                                                                                    "children": [
                                                                                                      {
                                                                                                        "branch_attrs": {
                                                                                                          "mutations": {}
                                                                                                        },
                                                                                                        "name": "Argentina/INEI098447/2020",
                                                                                                        "node_attrs": {

                                                                                                          "author": {
                                                                                                            "author": "Baumeister E. et al",
                                                                                                            "value": "Baumeister E. et al A"
                                                                                                          },
                                                                                                          "clade_membership": {
                                                                                                            "value": "20B"
                                                                                                          },
                                                                                                          "country": {
                                                                                                            "value": "Argentina"
                                                                                                          },
                                                                                                          "div": 25,
                                                                                                          "division": {
                                                                                                            "value": "Buenos Aires"
                                                                                                          },
                                                                                                          "division_exposure": {
                                                                                                            "value": "Buenos Aires"
                                                                                                          },
                                                                                                          "gisaid_epi_isl": {
                                                                                                            "value": "EPI_ISL_856780"
                                                                                                          },
                                                                                                          "host": {
                                                                                                            "value": "Human"
                                                                                                          },
                                                                                                          "custom_location": {
                                                                                                            "confidence": {
                                                                                                              "South America": 1.0
                                                                                                            },
                                                                                                            "entropy": -1.000088900581841e-12,
                                                                                                            "value": "South America"
                                                                                                          },
                                                                                                          "location": {
                                                                                                            "value": "General San Martin"
                                                                                                          },
                                                                                                          "num_date": {
                                                                                                            "confidence": [
                                                                                                              2020.938524590164,
                                                                                                              2020.938524590164
                                                                                                            ],
                                                                                                            "value": 2020.938524590164
                                                                                                          },
                                                                                                          "originating_lab": {
                                                                                                            "value": "Servicio Virosis Respiratorias-Departamento Virolog\u00eda-INEI"
                                                                                                          },
                                                                                                          "pangolin_lineage": {
                                                                                                            "value": "B.1.1.33"
                                                                                                          },
                                                                                                          "recency": {
                                                                                                            "value": "Older"
                                                                                                          },
                                                                                                          "region": {
                                                                                                            "value": "South America"
                                                                                                          },
                                                                                                          "region_exposure": {
                                                                                                            "value": "South America"
                                                                                                          },

                                                                                                          "subclade_membership": {
                                                                                                            "value": "20B"
                                                                                                          },
                                                                                                          "submitting_lab": {
                                                                                                            "value": "Instituto Nacional Enfermedades Infecciosas C.G.Malbran"
                                                                                                          },
                                                                                                          "url": "https://www.gisaid.org"
                                                                                                        }
                                                                                                      },
                                                                                                      {
                                                                                                        "branch_attrs": {
                                                                                                          "mutations": {
                                                                                                            "nuc": [
                                                                                                              "A10972G"
                                                                                                            ]
                                                                                                          }
                                                                                                        },
                                                                                                        "name": "Argentina/INEI098454/2020",
                                                                                                        "node_attrs": {

                                                                                                          "author": {
                                                                                                            "author": "Baumeister E. et al",
                                                                                                            "value": "Baumeister E. et al A"
                                                                                                          },
                                                                                                          "clade_membership": {
                                                                                                            "value": "20B"
                                                                                                          },
                                                                                                          "country": {
                                                                                                            "value": "Argentina"
                                                                                                          },
                                                                                                          "div": 26,
                                                                                                          "division": {
                                                                                                            "value": "Buenos Aires"
                                                                                                          },
                                                                                                          "division_exposure": {
                                                                                                            "value": "Buenos Aires"
                                                                                                          },
                                                                                                          "gisaid_epi_isl": {
                                                                                                            "value": "EPI_ISL_856782"
                                                                                                          },
                                                                                                          "host": {
                                                                                                            "value": "Human"
                                                                                                          },
                                                                                                          "custom_location": {
                                                                                                            "confidence": {
                                                                                                              "South America": 1.0
                                                                                                            },
                                                                                                            "entropy": -1.000088900581841e-12,
                                                                                                            "value": "South America"
                                                                                                          },
                                                                                                          "location": {
                                                                                                            "value": "General San Martin"
                                                                                                          },
                                                                                                          "num_date": {
                                                                                                            "confidence": [
                                                                                                              2020.938524590164,
                                                                                                              2020.938524590164
                                                                                                            ],
                                                                                                            "value": 2020.938524590164
                                                                                                          },
                                                                                                          "originating_lab": {
                                                                                                            "value": "Servicio Virosis Respiratorias-Departamento Virolog\u00eda-INEI"
                                                                                                          },
                                                                                                          "pangolin_lineage": {
                                                                                                            "value": "B.1.1.33"
                                                                                                          },
                                                                                                          "recency": {
                                                                                                            "value": "Older"
                                                                                                          },
                                                                                                          "region": {
                                                                                                            "value": "South America"
                                                                                                          },
                                                                                                          "region_exposure": {
                                                                                                            "value": "South America"
                                                                                                          },

                                                                                                          "subclade_membership": {
                                                                                                            "value": "20B"
                                                                                                          },
                                                                                                          "submitting_lab": {
                                                                                                            "value": "Instituto Nacional Enfermedades Infecciosas C.G.Malbran"
                                                                                                          },
                                                                                                          "url": "https://www.gisaid.org"
                                                                                                        }
                                                                                                      }
                                                                                                    ],
                                                                                                    "name": "NODE_0003830",
                                                                                                    "node_attrs": {
                                                                                                      "clade_membership": {
                                                                                                        "value": "20B"
                                                                                                      },
                                                                                                      "div": 25,
                                                                                                      "custom_location": {
                                                                                                        "confidence": {
                                                                                                          "Europe": 0.0012038714822625483,
                                                                                                          "South America": 0.9982073705316382
                                                                                                        },
                                                                                                        "entropy": 0.015048102907845027,
                                                                                                        "value": "South America"
                                                                                                      },
                                                                                                      "num_date": {
                                                                                                        "confidence": [
                                                                                                          2020.8574133407537,
                                                                                                          2020.9371582942097
                                                                                                        ],
                                                                                                        "value": 2020.927554742762
                                                                                                      },
                                                                                                      "subclade_membership": {
                                                                                                        "value": "20B"
                                                                                                      }
                                                                                                    }
                                                                                                  }
                                                                                                ],
                                                                                                "name": "NODE_0002348",
                                                                                                "node_attrs": {
                                                                                                  "clade_membership": {
                                                                                                    "value": "20B"
                                                                                                  },
                                                                                                  "div": 21,
                                                                                                  "custom_location": {
                                                                                                    "confidence": {
                                                                                                      "Europe": 0.001319399984685506,
                                                                                                      "South America": 0.9980490089497209
                                                                                                    },
                                                                                                    "entropy": 0.016191041268044094,
                                                                                                    "value": "South America"
                                                                                                  },
                                                                                                  "num_date": {
                                                                                                    "confidence": [
                                                                                                      2020.6635089078447,
                                                                                                      2020.8237704918033
                                                                                                    ],
                                                                                                    "value": 2020.7880469925974
                                                                                                  },
                                                                                                  "subclade_membership": {
                                                                                                    "value": "20B"
                                                                                                  }
                                                                                                }
                                                                                              }
                                                                                            ],
                                                                                            "name": "NODE_0003828",
                                                                                            "node_attrs": {
                                                                                              "clade_membership": {
                                                                                                "value": "20B"
                                                                                              },
                                                                                              "div": 21,
                                                                                              "custom_location": {
                                                                                                "confidence": {
                                                                                                  "Europe": 0.001340978778101066,
                                                                                                  "South America": 0.9980208301675794
                                                                                                },
                                                                                                "entropy": 0.016390732912018965,
                                                                                                "value": "South America"
                                                                                              },
                                                                                              "num_date": {
                                                                                                "confidence": [
                                                                                                  2020.654874529318,
                                                                                                  2020.8214193041151
                                                                                                ],
                                                                                                "value": 2020.7644170213302
                                                                                              },
                                                                                              "subclade_membership": {
                                                                                                "value": "20B"
                                                                                              }
                                                                                            }
                                                                                          }
                                                                                        ],
                                                                                        "name": "NODE_0002345",
                                                                                        "node_attrs": {
                                                                                          "clade_membership": {
                                                                                            "value": "20B"
                                                                                          },
                                                                                          "div": 17,
                                                                                          "custom_location": {
                                                                                            "confidence": {
                                                                                              "Europe": 0.0014578485546763754,
                                                                                              "South America": 0.9978610053157725
                                                                                            },
                                                                                            "entropy": 0.017528053275960992,
                                                                                            "value": "South America"
                                                                                          },
                                                                                          "num_date": {
                                                                                            "confidence": [
                                                                                              2020.3105716794266,
                                                                                              2020.7939213744771
                                                                                            ],
                                                                                            "value": 2020.6058559852431
                                                                                          },
                                                                                          "subclade_membership": {
                                                                                            "value": "20B"
                                                                                          }
                                                                                        }
                                                                                      }
                                                                                    ],
                                                                                    "name": "NODE_0002343",
                                                                                    "node_attrs": {
                                                                                      "clade_membership": {
                                                                                        "value": "20B"
                                                                                      },
                                                                                      "div": 17,
                                                                                      "custom_location": {
                                                                                        "confidence": {
                                                                                          "Europe": 0.0013550096532717114,
                                                                                          "South America": 0.9980026486393796
                                                                                        },
                                                                                        "entropy": 0.016519120083766263,
                                                                                        "value": "South America"
                                                                                      },
                                                                                      "num_date": {
                                                                                        "confidence": [
                                                                                          2020.3072685848138,
                                                                                          2020.786150340935
                                                                                        ],
                                                                                        "value": 2020.593246756999
                                                                                      },
                                                                                      "subclade_membership": {
                                                                                        "value": "20B"
                                                                                      }
                                                                                    }
                                                                                  }
                                                                                ],
                                                                                "name": "NODE_0002340",
                                                                                "node_attrs": {
                                                                                  "clade_membership": {
                                                                                    "value": "20B"
                                                                                  },
                                                                                  "div": 17,
                                                                                  "custom_location": {
                                                                                    "confidence": {
                                                                                      "Europe": 0.0014697227582564285,
                                                                                      "South America": 0.9978456227077632
                                                                                    },
                                                                                    "entropy": 0.017635461875696513,
                                                                                    "value": "South America"
                                                                                  },
                                                                                  "num_date": {
                                                                                    "confidence": [
                                                                                      2020.304944534257,
                                                                                      2020.7838360550388
                                                                                    ],
                                                                                    "value": 2020.5692799805242
                                                                                  },
                                                                                  "subclade_membership": {
                                                                                    "value": "20B"
                                                                                  }
                                                                                }
                                                                              }
                                                                            ],
                                                                            "name": "NODE_0002338",
                                                                            "node_attrs": {
                                                                              "clade_membership": {
                                                                                "value": "20B"
                                                                              },
                                                                              "div": 17,
                                                                              "custom_location": {
                                                                                "confidence": {
                                                                                  "Europe": 0.001343465654865369,
                                                                                  "South America": 0.9980185875206095
                                                                                },
                                                                                "entropy": 0.016405042403950198,
                                                                                "value": "South America"
                                                                              },
                                                                              "num_date": {
                                                                                "confidence": [
                                                                                  2020.326571426775,
                                                                                  2020.7884390213242
                                                                                ],
                                                                                "value": 2020.5198299091553
                                                                              },
                                                                              "subclade_membership": {
                                                                                "value": "20B"
                                                                              }
                                                                            }
                                                                          }
                                                                        ],
                                                                        "name": "NODE_0002337",
                                                                        "node_attrs": {
                                                                          "clade_membership": {
                                                                            "value": "20B"
                                                                          },
                                                                          "div": 17,
                                                                          "custom_location": {
                                                                            "confidence": {
                                                                              "Europe": 0.0012071538539385894,
                                                                              "South America": 0.9982033503818322
                                                                            },
                                                                            "entropy": 0.01507655752477169,
                                                                            "value": "South America"
                                                                          },
                                                                          "num_date": {
                                                                            "confidence": [
                                                                              2020.3800067585441,
                                                                              2020.676162816381
                                                                            ],
                                                                            "value": 2020.4758907008388
                                                                          },
                                                                          "subclade_membership": {
                                                                            "value": "20B"
                                                                          }
                                                                        }
                                                                      }
                                                                    ],
                                                                    "name": "NODE_0003815",
                                                                    "node_attrs": {
                                                                      "clade_membership": {
                                                                        "value": "20B"
                                                                      },
                                                                      "div": 17,
                                                                      "custom_location": {
                                                                        "confidence": {
                                                                          "South America": 0.9999836746389252
                                                                        },
                                                                        "entropy": 0.00020539290717706786,
                                                                        "value": "South America"
                                                                      },
                                                                      "num_date": {
                                                                        "confidence": [
                                                                          2020.3910185205973,
                                                                          2020.4851352828719
                                                                        ],
                                                                        "value": 2020.4521800716657
                                                                      },
                                                                      "subclade_membership": {
                                                                        "value": "20B"
                                                                      }
                                                                    }
                                                                  }
                                                                ],
                                                                "name": "NODE_0003809",
                                                                "node_attrs": {
                                                                  "clade_membership": {
                                                                    "value": "20B"
                                                                  },
                                                                  "div": 15,
                                                                  "custom_location": {
                                                                    "confidence": {
                                                                      "Brazil": 0.003801946243940696,
                                                                      "Europe": 0.0019700695438796788,
                                                                      "South America": 0.9935990755440157
                                                                    },
                                                                    "entropy": 0.0451573689470403,
                                                                    "value": "South America"
                                                                  },
                                                                  "num_date": {
                                                                    "confidence": [
                                                                      2020.3221661895036,
                                                                      2020.4714376687893
                                                                    ],
                                                                    "value": 2020.4161030521877
                                                                  },
                                                                  "subclade_membership": {
                                                                    "value": "20B"
                                                                  }
                                                                }
                                                              }
                                                            ],
                                                            "name": "NODE_0003806",
                                                            "node_attrs": {
                                                              "clade_membership": {
                                                                "value": "20B"
                                                              },
                                                              "div": 14,
                                                              "custom_location": {
                                                                "confidence": {
                                                                  "Brazil": 0.06040150275777431,
                                                                  "Europe": 0.005496140671156663,
                                                                  "South America": 0.9322065163114631
                                                                },
                                                                "entropy": 0.27785852450398557,
                                                                "value": "South America"
                                                              },
                                                              "num_date": {
                                                                "confidence": [
                                                                  2020.285914241013,
                                                                  2020.4611705127827
                                                                ],
                                                                "value": 2020.3776053236732
                                                              },
                                                              "subclade_membership": {
                                                                "value": "20B"
                                                              }
                                                            }
                                                          }
                                                        ],
                                                        "name": "NODE_0003805",
                                                        "node_attrs": {
                                                          "clade_membership": {
                                                            "value": "20B"
                                                          },
                                                          "div": 10,
                                                          "custom_location": {
                                                            "confidence": {
                                                              "Brazil": 0.9383133408282968,
                                                              "Europe": 0.001061173430986616,
                                                              "Rio Grande do Sul": 0.01759262553630508,
                                                              "South America": 0.04278651147683775
                                                            },
                                                            "entropy": 0.2752125453404001,
                                                            "value": "Brazil"
                                                          },
                                                          "num_date": {
                                                            "confidence": [
                                                              2020.2005784479686,
                                                              2020.3529969031713
                                                            ],
                                                            "value": 2020.2495235247309
                                                          },
                                                          "subclade_membership": {
                                                            "value": "20B"
                                                          }
                                                        }
                                                      }
                                                    ],
                                                    "name": "NODE_0002252",
                                                    "node_attrs": {
                                                      "clade_membership": {
                                                        "value": "20B"
                                                      },
                                                      "div": 9,
                                                      "custom_location": {
                                                        "confidence": {
                                                          "Brazil": 0.8895325295798022,
                                                          "Rio Grande do Sul": 0.10719351034015133,
                                                          "South America": 0.0031049864446174077
                                                        },
                                                        "entropy": 0.3630289469419692,
                                                        "value": "Brazil"
                                                      },
                                                      "num_date": {
                                                        "confidence": [
                                                          2020.180171613151,
                                                          2020.2749886987801
                                                        ],
                                                        "value": 2020.2150717115765
                                                      },
                                                      "subclade_membership": {
                                                        "value": "20B"
                                                      }
                                                    }
                                                  }
                                                ],
                                                "name": "NODE_0002207",
                                                "node_attrs": {
                                                  "clade_membership": {
                                                    "value": "20B"
                                                  },
                                                  "div": 9,
                                                  "custom_location": {
                                                    "confidence": {
                                                      "Brazil": 0.9864002414922666,
                                                      "Rio Grande do Sul": 0.013318442623762182
                                                    },
                                                    "entropy": 0.07341071698059676,
                                                    "value": "Brazil"
                                                  },
                                                  "num_date": {
                                                    "confidence": [
                                                      2020.1599322665693,
                                                      2020.2234128007367
                                                    ],
                                                    "value": 2020.1897647426545
                                                  },
                                                  "subclade_membership": {
                                                    "value": "20B"
                                                  }
                                                }
                                              }
                                            ],
                                            "name": "NODE_0002189",
                                            "node_attrs": {
                                              "clade_membership": {
                                                "value": "20B"
                                              },
                                              "div": 9,
                                              "custom_location": {
                                                "confidence": {
                                                  "Brazil": 0.995283596619079,
                                                  "Rio Grande do Sul": 0.004575238948414145
                                                },
                                                "entropy": 0.030656739745186463,
                                                "value": "Brazil"
                                              },
                                              "num_date": {
                                                "confidence": [
                                                  2020.1418058289762,
                                                  2020.1955472202942
                                                ],
                                                "value": 2020.1724105682933
                                              },
                                              "subclade_membership": {
                                                "value": "20B"
                                              }
                                            }
                                          }
                                        ],
                                        "name": "NODE_0002185",
                                        "node_attrs": {
                                          "clade_membership": {
                                            "value": "20B"
                                          },
                                          "div": 9,
                                          "custom_location": {
                                            "confidence": {
                                              "Brazil": 0.9860229860479169,
                                              "Rio Grande do Sul": 0.013827591659553962
                                            },
                                            "entropy": 0.07445092189283162,
                                            "value": "Brazil"
                                          },
                                          "num_date": {
                                            "confidence": [
                                              2020.097220556426,
                                              2020.192384047682
                                            ],
                                            "value": 2020.1419918088036
                                          },
                                          "subclade_membership": {
                                            "value": "20B"
                                          }
                                        }
                                      },
                                      {
                                        "branch_attrs": {
                                          "mutations": {}
                                        },
                                        "children": [
                                          {
                                            "branch_attrs": {
                                              "labels": {
                                                "aa": "N: E378Q; ORF1b: M2657V"
                                              },
                                              "mutations": {
                                                "N": [
                                                  "E378Q"
                                                ],
                                                "ORF1b": [
                                                  "M2657V"
                                                ],
                                                "nuc": [
                                                  "T3640C",
                                                  "T17007C",
                                                  "C17676T",
                                                  "A21436G",
                                                  "A22135G",
                                                  "T27384C",
                                                  "G29405C"
                                                ]
                                              }
                                            },
                                            "name": "Brazil/BA-3/2020",
                                            "node_attrs": {

                                              "author": {
                                                "author": "Stephane Tosta et al",
                                                "value": "Stephane Tosta et al"
                                              },
                                              "clade_membership": {
                                                "value": "20B"
                                              },
                                              "country": {
                                                "value": "Brazil"
                                              },
                                              "div": 16,
                                              "division": {
                                                "value": "Bahia"
                                              },
                                              "division_exposure": {
                                                "value": "Bahia"
                                              },
                                              "gisaid_epi_isl": {
                                                "value": "EPI_ISL_978488"
                                              },
                                              "host": {
                                                "value": "Human"
                                              },
                                              "custom_location": {
                                                "confidence": {
                                                  "Brazil": 1.0
                                                },
                                                "entropy": -1.000088900581841e-12,
                                                "value": "Brazil"
                                              },
                                              "num_date": {
                                                "confidence": [
                                                  2020.49043715847,
                                                  2020.49043715847
                                                ],
                                                "value": 2020.49043715847
                                              },
                                              "originating_lab": {
                                                "value": "Central Public Health Laboratory - LACEN -Bahia, Salvador, Brazil"
                                              },
                                              "pangolin_lineage": {
                                                "value": "B.1.1.33"
                                              },
                                              "recency": {
                                                "value": "One month ago"
                                              },
                                              "region": {
                                                "value": "South America"
                                              },
                                              "region_exposure": {
                                                "value": "South America"
                                              },

                                              "subclade_membership": {
                                                "value": "20B"
                                              },
                                              "submitting_lab": {
                                                "value": "Central Public Health Laboratory - LACEN -Bahia, Salvador, Brazil"
                                              },
                                              "url": "https://www.gisaid.org"
                                            }
                                          },
                                          {
                                            "branch_attrs": {
                                              "mutations": {}
                                            },
                                            "children": [
                                              {
                                                "branch_attrs": {
                                                  "mutations": {
                                                    "nuc": [
                                                      "C7267T"
                                                    ]
                                                  }
                                                },
                                                "children": [
                                                  {
                                                    "branch_attrs": {
                                                      "labels": {
                                                        "aa": "ORF1b: K2063N; ORF8: C25F; S: E583D"
                                                      },
                                                      "mutations": {
                                                        "ORF1b": [
                                                          "K2063N"
                                                        ],
                                                        "ORF8": [
                                                          "C25F"
                                                        ],
                                                        "S": [
                                                          "E583D"
                                                        ],
                                                        "nuc": [
                                                          "G19656T",
                                                          "G23311T",
                                                          "G27967T",
                                                          "G29543T"
                                                        ]
                                                      }
                                                    },
                                                    "name": "Brazil/RS-6189/2020",
                                                    "node_attrs": {

                                                      "author": {
                                                        "author": "Paola Resende et al",
                                                        "value": "Paola Resende et al B"
                                                      },
                                                      "clade_membership": {
                                                        "value": "20B"
                                                      },
                                                      "country": {
                                                        "value": "Brazil"
                                                      },
                                                      "div": 14,
                                                      "division": {
                                                        "value": "Rio Grande do Sul"
                                                      },
                                                      "division_exposure": {
                                                        "value": "Rio Grande do Sul"
                                                      },
                                                      "gisaid_epi_isl": {
                                                        "value": "EPI_ISL_729825"
                                                      },
                                                      "host": {
                                                        "value": "Human"
                                                      },
                                                      "custom_location": {
                                                        "confidence": {
                                                          "Rio Grande do Sul": 1.0
                                                        },
                                                        "entropy": -1.000088900581841e-12,
                                                        "value": "Rio Grande do Sul"
                                                      },
                                                      "location": {
                                                        "value": "Caxias do Sul"
                                                      },
                                                      "num_date": {
                                                        "confidence": [
                                                          2020.3565573770493,
                                                          2020.3565573770493
                                                        ],
                                                        "value": 2020.3565573770493
                                                      },
                                                      "originating_lab": {
                                                        "value": "Laboratorio Central de Saude Publica do Estado do Rio Grande do Sul (LACEN-RS)"
                                                      },
                                                      "pangolin_lineage": {
                                                        "value": "B.1.1.33"
                                                      },
                                                      "recency": {
                                                        "value": "Older"
                                                      },
                                                      "region": {
                                                        "value": "South America"
                                                      },
                                                      "region_exposure": {
                                                        "value": "South America"
                                                      },

                                                      "subclade_membership": {
                                                        "value": "20B"
                                                      },
                                                      "submitting_lab": {
                                                        "value": "Laboratory of Respiratory Viruses and Measles, Oswaldo Cruz Institute, FIOCRUZ"
                                                      },
                                                      "url": "https://www.gisaid.org"
                                                    }
                                                  },
                                                  {
                                                    "branch_attrs": {
                                                      "labels": {
                                                        "aa": "ORF1a: Q611L; ORF1b: V306G; ORF3a: A99V, L108F, S252L; S: K558N"
                                                      },
                                                      "mutations": {
                                                        "ORF1a": [
                                                          "Q611L"
                                                        ],
                                                        "ORF1b": [
                                                          "V306G"
                                                        ],
                                                        "ORF3a": [
                                                          "A99V",
                                                          "L108F",
                                                          "S252L"
                                                        ],
                                                        "S": [
                                                          "K558N"
                                                        ],
                                                        "nuc": [
                                                          "A2097T",
                                                          "T2537C",
                                                          "C2710T",
                                                          "T14384G",
                                                          "A18777G",
                                                          "C18877T",
                                                          "G23236T",
                                                          "C25688T",
                                                          "C25714T",
                                                          "C26147T"
                                                        ]
                                                      }
                                                    },
                                                    "name": "Brazil/AP-IEC-177382/2020",
                                                    "node_attrs": {

                                                      "author": {
                                                        "author": "Santos et al",
                                                        "value": "Santos et al A"
                                                      },
                                                      "clade_membership": {
                                                        "value": "20B"
                                                      },
                                                      "country": {
                                                        "value": "Brazil"
                                                      },
                                                      "div": 20,
                                                      "division": {
                                                        "value": "Amapa"
                                                      },
                                                      "division_exposure": {
                                                        "value": "Amapa"
                                                      },
                                                      "gisaid_epi_isl": {
                                                        "value": "EPI_ISL_918551"
                                                      },
                                                      "host": {
                                                        "value": "Human"
                                                      },
                                                      "custom_location": {
                                                        "confidence": {
                                                          "Brazil": 0.9999999999999999
                                                        },
                                                        "entropy": -9.99866855976916e-13,
                                                        "value": "Brazil"
                                                      },
                                                      "num_date": {
                                                        "confidence": [
                                                          2020.9248633879781,
                                                          2020.9248633879781
                                                        ],
                                                        "value": 2020.9248633879781
                                                      },
                                                      "originating_lab": {
                                                        "value": "LACEN - Laborat\u00f3rio Central de Sa\u00fade P\u00fablica do Amapa"
                                                      },
                                                      "pangolin_lineage": {
                                                        "value": "N.2"
                                                      },
                                                      "recency": {
                                                        "value": "One month ago"
                                                      },
                                                      "region": {
                                                        "value": "South America"
                                                      },
                                                      "region_exposure": {
                                                        "value": "South America"
                                                      },

                                                      "subclade_membership": {
                                                        "value": "20B"
                                                      },
                                                      "submitting_lab": {
                                                        "value": "\ufeffEvandro Chagas Institute"
                                                      },
                                                      "url": "https://www.gisaid.org"
                                                    }
                                                  }
                                                ],
                                                "name": "NODE_0003660",
                                                "node_attrs": {
                                                  "clade_membership": {
                                                    "value": "20B"
                                                  },
                                                  "div": 10,
                                                  "custom_location": {
                                                    "confidence": {
                                                      "Brazil": 0.8957195751542752,
                                                      "Rio Grande do Sul": 0.1040409000268583
                                                    },
                                                    "entropy": 0.33619420988121246,
                                                    "value": "Brazil"
                                                  },
                                                  "num_date": {
                                                    "confidence": [
                                                      2020.1884957724453,
                                                      2020.2970226570649
                                                    ],
                                                    "value": 2020.2274722365773
                                                  },
                                                  "subclade_membership": {
                                                    "value": "20B"
                                                  }
                                                }
                                              },
                                              {
                                                "branch_attrs": {
                                                  "mutations": {}
                                                },
                                                "children": [
                                                  {
                                                    "branch_attrs": {
                                                      "labels": {
                                                        "aa": "ORF3a: T223I"
                                                      },
                                                      "mutations": {
                                                        "ORF3a": [
                                                          "T223I"
                                                        ],
                                                        "nuc": [
                                                          "C26060T"
                                                        ]
                                                      }
                                                    },
                                                    "children": [
                                                      {
                                                        "branch_attrs": {
                                                          "labels": {
                                                            "aa": "N: P142S, R195T; S: H1101Y"
                                                          },
                                                          "mutations": {
                                                            "N": [
                                                              "P142S",
                                                              "R195T"
                                                            ],
                                                            "S": [
                                                              "H1101Y"
                                                            ],
                                                            "nuc": [
                                                              "C3784T",
                                                              "G4960A",
                                                              "C5144T",
                                                              "T7013C",
                                                              "C9365T",
                                                              "C15738T",
                                                              "C16887T",
                                                              "C18312T",
                                                              "C24559T",
                                                              "C24863T",
                                                              "C26256T",
                                                              "C27297A",
                                                              "C28697T",
                                                              "G28857C"
                                                            ]
                                                          }
                                                        },
                                                        "name": "Brazil/RJ-00503/2020",
                                                        "node_attrs": {

                                                          "author": {
                                                            "author": "Carolina M Voloch et al",
                                                            "value": "Carolina M Voloch et al"
                                                          },
                                                          "clade_membership": {
                                                            "value": "20B"
                                                          },
                                                          "country": {
                                                            "value": "Brazil"
                                                          },
                                                          "div": 24,
                                                          "division": {
                                                            "value": "Rio de Janeiro"
                                                          },
                                                          "division_exposure": {
                                                            "value": "Rio de Janeiro"
                                                          },
                                                          "gisaid_epi_isl": {
                                                            "value": "EPI_ISL_717897"
                                                          },
                                                          "host": {
                                                            "value": "Human"
                                                          },
                                                          "custom_location": {
                                                            "confidence": {
                                                              "Brazil": 0.9999999999999999
                                                            },
                                                            "entropy": -9.99866855976916e-13,
                                                            "value": "Brazil"
                                                          },
                                                          "location": {
                                                            "value": "Rio de Janeiro"
                                                          },
                                                          "num_date": {
                                                            "confidence": [
                                                              2020.8428961748634,
                                                              2020.8428961748634
                                                            ],
                                                            "value": 2020.8428961748634
                                                          },
                                                          "originating_lab": {
                                                            "value": "Laboratorio de Virologia Molecular / UFRJ"
                                                          },
                                                          "pangolin_lineage": {
                                                            "value": "B.1.1.33"
                                                          },
                                                          "recency": {
                                                            "value": "Older"
                                                          },
                                                          "region": {
                                                            "value": "South America"
                                                          },
                                                          "region_exposure": {
                                                            "value": "South America"
                                                          },

                                                          "subclade_membership": {
                                                            "value": "20B"
                                                          },
                                                          "submitting_lab": {
                                                            "value": "Bioinformatics Laboratory / LNCC"
                                                          },
                                                          "url": "https://www.gisaid.org"
                                                        }
                                                      },
                                                      {
                                                        "branch_attrs": {
                                                          "labels": {
                                                            "aa": "N: H145Y; ORF1a: M1312I, T4207I; ORF1b: I527T; ORF8: Q72P"
                                                          },
                                                          "mutations": {
                                                            "N": [
                                                              "H145Y"
                                                            ],
                                                            "ORF1a": [
                                                              "M1312I",
                                                              "T4207I"
                                                            ],
                                                            "ORF1b": [
                                                              "I527T"
                                                            ],
                                                            "ORF8": [
                                                              "Q72P"
                                                            ],
                                                            "nuc": [
                                                              "C3736T",
                                                              "G4201T",
                                                              "T8284C",
                                                              "C12885T",
                                                              "A14280G",
                                                              "T15047C",
                                                              "A28108C",
                                                              "C28706T"
                                                            ]
                                                          }
                                                        },
                                                        "children": [
                                                          {
                                                            "branch_attrs": {
                                                              "labels": {
                                                                "aa": "ORF1a: S2797F"
                                                              },
                                                              "mutations": {
                                                                "ORF1a": [
                                                                  "S2797F"
                                                                ],
                                                                "nuc": [
                                                                  "C8655T"
                                                                ]
                                                              }
                                                            },
                                                            "name": "Brazil/SP-HIAE-ID26/2020",
                                                            "node_attrs": {
                                                              "author": {
                                                                "author": "Deyvid Amgarten et al",
                                                                "value": "Deyvid Amgarten et al"
                                                              },
                                                              "clade_membership": {
                                                                "value": "20B"
                                                              },
                                                              "country": {
                                                                "value": "Brazil"
                                                              },
                                                              "div": 19,
                                                              "division": {
                                                                "value": "Goi\u00e1s"
                                                              },
                                                              "division_exposure": {
                                                                "value": "Goi\u00e1s"
                                                              },
                                                              "gisaid_epi_isl": {
                                                                "value": "EPI_ISL_861891"
                                                              },
                                                              "host": {
                                                                "value": "Human"
                                                              },
                                                              "custom_location": {
                                                                "confidence": {
                                                                  "Brazil": 0.9999999999999999
                                                                },
                                                                "entropy": -9.99866855976916e-13,
                                                                "value": "Brazil"
                                                              },
                                                              "num_date": {
                                                                "confidence": [
                                                                  2020.5806010928961,
                                                                  2020.5806010928961
                                                                ],
                                                                "value": 2020.5806010928961
                                                              },
                                                              "originating_lab": {
                                                                "value": "LATE - Laborat\u00f3rio de T\u00e9cnicas Especiais - Hospital Israelita Albert Einstein"
                                                              },
                                                              "pangolin_lineage": {
                                                                "value": "B.1.1.33"
                                                              },
                                                              "recency": {
                                                                "value": "Older"
                                                              },
                                                              "region": {
                                                                "value": "South America"
                                                              },
                                                              "region_exposure": {
                                                                "value": "South America"
                                                              },

                                                              "subclade_membership": {
                                                                "value": "20B"
                                                              },
                                                              "submitting_lab": {
                                                                "value": "LATE - Laborat\u00f3rio de T\u00e9cnicas Especiais - Hospital Israelita Albert Einstein"
                                                              },
                                                              "url": "https://www.gisaid.org"
                                                            }
                                                          },
                                                          {
                                                            "branch_attrs": {
                                                              "mutations": {}
                                                            },
                                                            "name": "Brazil/SP-HIAE-ID33/2020",
                                                            "node_attrs": {
                                                              "author": {
                                                                "author": "Deyvid Amgarten et al",
                                                                "value": "Deyvid Amgarten et al"
                                                              },
                                                              "clade_membership": {
                                                                "value": "20B"
                                                              },
                                                              "country": {
                                                                "value": "Brazil"
                                                              },
                                                              "div": 18,
                                                              "division": {
                                                                "value": "Goi\u00e1s"
                                                              },
                                                              "division_exposure": {
                                                                "value": "Goi\u00e1s"
                                                              },
                                                              "gisaid_epi_isl": {
                                                                "value": "EPI_ISL_861897"
                                                              },
                                                              "host": {
                                                                "value": "Human"
                                                              },
                                                              "custom_location": {
                                                                "confidence": {
                                                                  "Brazil": 0.9999999999999999
                                                                },
                                                                "entropy": -9.99866855976916e-13,
                                                                "value": "Brazil"
                                                              },
                                                              "num_date": {
                                                                "confidence": [
                                                                  2020.5806010928961,
                                                                  2020.5806010928961
                                                                ],
                                                                "value": 2020.5806010928961
                                                              },
                                                              "originating_lab": {
                                                                "value": "LATE - Laborat\u00f3rio de T\u00e9cnicas Especiais - Hospital Israelita Albert Einstein"
                                                              },
                                                              "pangolin_lineage": {
                                                                "value": "B.1.1.33"
                                                              },
                                                              "recency": {
                                                                "value": "Older"
                                                              },
                                                              "region": {
                                                                "value": "South America"
                                                              },
                                                              "region_exposure": {
                                                                "value": "South America"
                                                              },

                                                              "subclade_membership": {
                                                                "value": "20B"
                                                              },
                                                              "submitting_lab": {
                                                                "value": "LATE - Laborat\u00f3rio de T\u00e9cnicas Especiais - Hospital Israelita Albert Einstein"
                                                              },
                                                              "url": "https://www.gisaid.org"
                                                            }
                                                          }
                                                        ],
                                                        "name": "NODE_0003605",
                                                        "node_attrs": {
                                                          "clade_membership": {
                                                            "value": "20B"
                                                          },
                                                          "div": 18,
                                                          "custom_location": {
                                                            "confidence": {
                                                              "Brazil": 0.9990053199883826
                                                            },
                                                            "entropy": 0.008291318923409417,
                                                            "value": "Brazil"
                                                          },
                                                          "num_date": {
                                                            "confidence": [
                                                              2020.5126229612933,
                                                              2020.5796127088404
                                                            ],
                                                            "value": 2020.5637455179349
                                                          },
                                                          "subclade_membership": {
                                                            "value": "20B"
                                                          }
                                                        }
                                                      }
                                                    ],
                                                    "name": "NODE_0003604",
                                                    "node_attrs": {
                                                      "clade_membership": {
                                                        "value": "20B"
                                                      },
                                                      "div": 10,
                                                      "custom_location": {
                                                        "confidence": {
                                                          "Brazil": 0.9986223514852207,
                                                          "Rio Grande do Sul": 0.0011683270395262994
                                                        },
                                                        "entropy": 0.011103855577883537,
                                                        "value": "Brazil"
                                                      },
                                                      "num_date": {
                                                        "confidence": [
                                                          2020.1828167656358,
                                                          2020.3227406414446
                                                        ],
                                                        "value": 2020.2255055182532
                                                      },
                                                      "subclade_membership": {
                                                        "value": "20B"
                                                      }
                                                    }
                                                  },
                                                  {
                                                    "branch_attrs": {
                                                      "mutations": {}
                                                    },
                                                    "children": [
                                                      {
                                                        "branch_attrs": {
                                                          "labels": {
                                                            "aa": "E: V58F"
                                                          },
                                                          "mutations": {
                                                            "E": [
                                                              "V58F"
                                                            ],
                                                            "nuc": [
                                                              "G26416T"
                                                            ]
                                                          }
                                                        },
                                                        "children": [
                                                          {
                                                            "branch_attrs": {
                                                              "labels": {
                                                                "aa": "N: T393I; ORF1a: A1234V, N3537D"
                                                              },
                                                              "mutations": {
                                                                "N": [
                                                                  "T393I"
                                                                ],
                                                                "ORF1a": [
                                                                  "A1234V",
                                                                  "N3537D"
                                                                ],
                                                                "nuc": [
                                                                  "C3966T",
                                                                  "A10874G",
                                                                  "C29451T"
                                                                ]
                                                              }
                                                            },
                                                            "name": "Argentina/Heritas_HG001/2020",
                                                            "node_attrs": {

                                                              "author": {
                                                                "author": "Dalmacio Pereyra et al",
                                                                "value": "Dalmacio Pereyra et al"
                                                              },
                                                              "clade_membership": {
                                                                "value": "20B"
                                                              },
                                                              "country": {
                                                                "value": "Argentina"
                                                              },
                                                              "div": 13,
                                                              "division": {
                                                                "value": "Buenos Aires"
                                                              },
                                                              "division_exposure": {
                                                                "value": "Buenos Aires"
                                                              },
                                                              "gisaid_epi_isl": {
                                                                "value": "EPI_ISL_476496"
                                                              },
                                                              "host": {
                                                                "value": "Human"
                                                              },
                                                              "custom_location": {
                                                                "confidence": {
                                                                  "South America": 1.0
                                                                },
                                                                "entropy": -1.000088900581841e-12,
                                                                "value": "South America"
                                                              },
                                                              "num_date": {
                                                                "confidence": [
                                                                  2020.3073770491803,
                                                                  2020.3073770491803
                                                                ],
                                                                "value": 2020.3073770491803
                                                              },
                                                              "originating_lab": {
                                                                "value": "Hospital Garrahan"
                                                              },
                                                              "pangolin_lineage": {
                                                                "value": "N.3"
                                                              },
                                                              "recency": {
                                                                "value": "Older"
                                                              },
                                                              "region": {
                                                                "value": "South America"
                                                              },
                                                              "region_exposure": {
                                                                "value": "South America"
                                                              },

                                                              "subclade_membership": {
                                                                "value": "20B"
                                                              },
                                                              "submitting_lab": {
                                                                "value": "H\u00e9ritas"
                                                              },
                                                              "url": "https://www.gisaid.org"
                                                            }
                                                          },
                                                          {
                                                            "branch_attrs": {
                                                              "labels": {
                                                                "aa": "ORF1a: H2794Y, K3353R, H3580Y"
                                                              },
                                                              "mutations": {
                                                                "ORF1a": [
                                                                  "H2794Y",
                                                                  "K3353R",
                                                                  "H3580Y"
                                                                ],
                                                                "nuc": [
                                                                  "C8645T",
                                                                  "A10323G",
                                                                  "C11003T",
                                                                  "C16338T"
                                                                ]
                                                              }
                                                            },
                                                            "name": "Argentina/PAIS-E0026/2020",
                                                            "node_attrs": {

                                                              "author": {
                                                                "author": "Eberhardt et al",
                                                                "value": "Eberhardt et al"
                                                              },
                                                              "clade_membership": {
                                                                "value": "20B"
                                                              },
                                                              "country": {
                                                                "value": "Argentina"
                                                              },
                                                              "div": 14,
                                                              "division": {
                                                                "value": "Santa Fe"
                                                              },
                                                              "division_exposure": {
                                                                "value": "Santa Fe"
                                                              },
                                                              "gisaid_epi_isl": {
                                                                "value": "EPI_ISL_792517"
                                                              },
                                                              "host": {
                                                                "value": "Human"
                                                              },
                                                              "custom_location": {
                                                                "confidence": {
                                                                  "South America": 1.0
                                                                },
                                                                "entropy": -1.000088900581841e-12,
                                                                "value": "South America"
                                                              },
                                                              "location": {
                                                                "value": "Ceres AR"
                                                              },
                                                              "num_date": {
                                                                "confidence": [
                                                                  2020.4849726775956,
                                                                  2020.4849726775956
                                                                ],
                                                                "value": 2020.4849726775956
                                                              },
                                                              "originating_lab": {
                                                                "value": "Laboratorio Central de la Ciudad de Santa Fe"
                                                              },
                                                              "pangolin_lineage": {
                                                                "value": "N.3"
                                                              },
                                                              "recency": {
                                                                "value": "Older"
                                                              },
                                                              "region": {
                                                                "value": "South America"
                                                              },
                                                              "region_exposure": {
                                                                "value": "South America"
                                                              },

                                                              "subclade_membership": {
                                                                "value": "20B"
                                                              },
                                                              "submitting_lab": {
                                                                "value": "Grupo de Gen\u00f3mica y Bioinform\u00e1tica del Instituto de Investigaci\u00f3n de la Cadena L\u00e1ctea CONICET-INTA on behalf of 'Proyecto Argentino Interinstitucional de genomica de SARS-CoV-2' (PAIS Consortium)"
                                                              },
                                                              "url": "https://www.gisaid.org"
                                                            }
                                                          },
                                                          {
                                                            "branch_attrs": {
                                                              "labels": {
                                                                "aa": "ORF1a: G519S; ORF6: L4F"
                                                              },
                                                              "mutations": {
                                                                "ORF1a": [
                                                                  "G519S"
                                                                ],
                                                                "ORF6": [
                                                                  "L4F"
                                                                ],
                                                                "nuc": [
                                                                  "G174A",
                                                                  "G1820A",
                                                                  "C27211T"
                                                                ]
                                                              }
                                                            },
                                                            "children": [
                                                              {
                                                                "branch_attrs": {
                                                                  "labels": {
                                                                    "aa": "ORF1a: D2627N"
                                                                  },
                                                                  "mutations": {
                                                                    "ORF1a": [
                                                                      "D2627N"
                                                                    ],
                                                                    "nuc": [
                                                                      "G8144A",
                                                                      "A12544G"
                                                                    ]
                                                                  }
                                                                },
                                                                "name": "Argentina/INEI025314/2020",
                                                                "node_attrs": {

                                                                  "author": {
                                                                    "author": "Baumeister E. et al",
                                                                    "value": "Baumeister E. et al A"
                                                                  },
                                                                  "clade_membership": {
                                                                    "value": "20B"
                                                                  },
                                                                  "country": {
                                                                    "value": "Argentina"
                                                                  },
                                                                  "div": 15,
                                                                  "division": {
                                                                    "value": "Buenos Aires"
                                                                  },
                                                                  "division_exposure": {
                                                                    "value": "Buenos Aires"
                                                                  },
                                                                  "gisaid_epi_isl": {
                                                                    "value": "EPI_ISL_849289"
                                                                  },
                                                                  "host": {
                                                                    "value": "Human"
                                                                  },
                                                                  "custom_location": {
                                                                    "confidence": {
                                                                      "South America": 1.0
                                                                    },
                                                                    "entropy": -1.000088900581841e-12,
                                                                    "value": "South America"
                                                                  },
                                                                  "num_date": {
                                                                    "confidence": [
                                                                      2020.5232240437158,
                                                                      2020.5232240437158
                                                                    ],
                                                                    "value": 2020.5232240437158
                                                                  },
                                                                  "originating_lab": {
                                                                    "value": "Servicio Virosis Respiratorias-Departamento Virolog\u00eda-INEI"
                                                                  },
                                                                  "pangolin_lineage": {
                                                                    "value": "N.3"
                                                                  },
                                                                  "recency": {
                                                                    "value": "Older"
                                                                  },
                                                                  "region": {
                                                                    "value": "South America"
                                                                  },
                                                                  "region_exposure": {
                                                                    "value": "South America"
                                                                  },

                                                                  "subclade_membership": {
                                                                    "value": "20B"
                                                                  },
                                                                  "submitting_lab": {
                                                                    "value": "Instituto Nacional Enfermedades Infecciosas C.G.Malbran"
                                                                  },
                                                                  "url": "https://www.gisaid.org"
                                                                }
                                                              },
                                                              {
                                                                "branch_attrs": {
                                                                  "labels": {
                                                                    "aa": "N: P6L, S37P; ORF1b: T792I; ORF8: D34E; ORF9b: P3S; S: Q23K"
                                                                  },
                                                                  "mutations": {
                                                                    "N": [
                                                                      "P6L",
                                                                      "S37P"
                                                                    ],
                                                                    "ORF1b": [
                                                                      "T792I"
                                                                    ],
                                                                    "ORF8": [
                                                                      "D34E"
                                                                    ],
                                                                    "ORF9b": [
                                                                      "P3S"
                                                                    ],
                                                                    "S": [
                                                                      "Q23K"
                                                                    ],
                                                                    "nuc": [
                                                                      "C15842T",
                                                                      "C21629A",
                                                                      "C21736T",
                                                                      "T27995A",
                                                                      "C28290T",
                                                                      "T28382C"
                                                                    ]
                                                                  }
                                                                },
                                                                "name": "Argentina/INEI097339/2020",
                                                                "node_attrs": {

                                                                  "author": {
                                                                    "author": "Baumeister E. et al",
                                                                    "value": "Baumeister E. et al A"
                                                                  },
                                                                  "clade_membership": {
                                                                    "value": "20B"
                                                                  },
                                                                  "country": {
                                                                    "value": "Argentina"
                                                                  },
                                                                  "div": 19,
                                                                  "division": {
                                                                    "value": "Buenos Aires"
                                                                  },
                                                                  "division_exposure": {
                                                                    "value": "Buenos Aires"
                                                                  },
                                                                  "gisaid_epi_isl": {
                                                                    "value": "EPI_ISL_856766"
                                                                  },
                                                                  "host": {
                                                                    "value": "Human"
                                                                  },
                                                                  "custom_location": {
                                                                    "confidence": {
                                                                      "South America": 1.0
                                                                    },
                                                                    "entropy": -1.000088900581841e-12,
                                                                    "value": "South America"
                                                                  },
                                                                  "location": {
                                                                    "value": "General San Martin"
                                                                  },
                                                                  "num_date": {
                                                                    "confidence": [
                                                                      2020.9030054644809,
                                                                      2020.9030054644809
                                                                    ],
                                                                    "value": 2020.9030054644809
                                                                  },
                                                                  "originating_lab": {
                                                                    "value": "Servicio Virosis Respiratorias-Departamento Virolog\u00eda-INEI"
                                                                  },
                                                                  "pangolin_lineage": {
                                                                    "value": "N.3"
                                                                  },
                                                                  "recency": {
                                                                    "value": "Older"
                                                                  },
                                                                  "region": {
                                                                    "value": "South America"
                                                                  },
                                                                  "region_exposure": {
                                                                    "value": "South America"
                                                                  },

                                                                  "subclade_membership": {
                                                                    "value": "20B"
                                                                  },
                                                                  "submitting_lab": {
                                                                    "value": "Instituto Nacional Enfermedades Infecciosas C.G.Malbran"
                                                                  },
                                                                  "url": "https://www.gisaid.org"
                                                                }
                                                              }
                                                            ],
                                                            "name": "NODE_0003702",
                                                            "node_attrs": {
                                                              "clade_membership": {
                                                                "value": "20B"
                                                              },
                                                              "div": 13,
                                                              "custom_location": {
                                                                "confidence": {
                                                                  "Europe": 0.001094671080996558,
                                                                  "South America": 0.9983486096228819
                                                                },
                                                                "entropy": 0.014028805109743372,
                                                                "value": "South America"
                                                              },
                                                              "num_date": {
                                                                "confidence": [
                                                                  2020.373268304207,
                                                                  2020.5127190416188
                                                                ],
                                                                "value": 2020.464576291658
                                                              },
                                                              "subclade_membership": {
                                                                "value": "20B"
                                                              }
                                                            }
                                                          },
                                                          {
                                                            "branch_attrs": {
                                                              "mutations": {
                                                                "nuc": [
                                                                  "C2044T",
                                                                  "C11824T",
                                                                  "C26645T",
                                                                  "C29555T"
                                                                ]
                                                              }
                                                            },
                                                            "children": [
                                                              {
                                                                "branch_attrs": {
                                                                  "mutations": {}
                                                                },
                                                                "name": "Argentina/PAIS-G0020/2020",
                                                                "node_attrs": {

                                                                  "author": {
                                                                    "author": "Fern\u00e1ndez et al",
                                                                    "value": "Fern\u00e1ndez et al"
                                                                  },
                                                                  "clade_membership": {
                                                                    "value": "20B"
                                                                  },
                                                                  "country": {
                                                                    "value": "Argentina"
                                                                  },
                                                                  "div": 14,
                                                                  "division": {
                                                                    "value": "Cordoba AR"
                                                                  },
                                                                  "division_exposure": {
                                                                    "value": "Cordoba AR"
                                                                  },
                                                                  "gisaid_epi_isl": {
                                                                    "value": "EPI_ISL_792544"
                                                                  },
                                                                  "host": {
                                                                    "value": "Human"
                                                                  },
                                                                  "custom_location": {
                                                                    "confidence": {
                                                                      "South America": 1.0
                                                                    },
                                                                    "entropy": -1.000088900581841e-12,
                                                                    "value": "South America"
                                                                  },
                                                                  "location": {
                                                                    "value": "Villa Dolores"
                                                                  },
                                                                  "num_date": {
                                                                    "confidence": [
                                                                      2020.5122950819673,
                                                                      2020.5122950819673
                                                                    ],
                                                                    "value": 2020.5122950819673
                                                                  },
                                                                  "originating_lab": {
                                                                    "value": "Laboratorio Central, Ministerio de Salud C\u00f3rdoba"
                                                                  },
                                                                  "pangolin_lineage": {
                                                                    "value": "N.3"
                                                                  },
                                                                  "recency": {
                                                                    "value": "Older"
                                                                  },
                                                                  "region": {
                                                                    "value": "South America"
                                                                  },
                                                                  "region_exposure": {
                                                                    "value": "South America"
                                                                  },

                                                                  "subclade_membership": {
                                                                    "value": "20B"
                                                                  },
                                                                  "submitting_lab": {
                                                                    "value": "Instituto de Patologia Vegetal (CIAP-INTA) on behalf of 'Proyecto Argentino Interinstitucional de genomica de SARS-CoV-2' (PAIS Consortium)"
                                                                  },
                                                                  "url": "https://www.gisaid.org"
                                                                }
                                                              },
                                                              {
                                                                "branch_attrs": {
                                                                  "mutations": {}
                                                                },
                                                                "name": "Argentina/PAIS-G0021/2020",
                                                                "node_attrs": {

                                                                  "author": {
                                                                    "author": "Fern\u00e1ndez et al",
                                                                    "value": "Fern\u00e1ndez et al"
                                                                  },
                                                                  "clade_membership": {
                                                                    "value": "20B"
                                                                  },
                                                                  "country": {
                                                                    "value": "Argentina"
                                                                  },
                                                                  "div": 14,
                                                                  "division": {
                                                                    "value": "Cordoba AR"
                                                                  },
                                                                  "division_exposure": {
                                                                    "value": "Cordoba AR"
                                                                  },
                                                                  "gisaid_epi_isl": {
                                                                    "value": "EPI_ISL_792545"
                                                                  },
                                                                  "host": {
                                                                    "value": "Human"
                                                                  },
                                                                  "custom_location": {
                                                                    "confidence": {
                                                                      "South America": 1.0
                                                                    },
                                                                    "entropy": -1.000088900581841e-12,
                                                                    "value": "South America"
                                                                  },
                                                                  "location": {
                                                                    "value": "Villa Dolores"
                                                                  },
                                                                  "num_date": {
                                                                    "confidence": [
                                                                      2020.5122950819673,
                                                                      2020.5122950819673
                                                                    ],
                                                                    "value": 2020.5122950819673
                                                                  },
                                                                  "originating_lab": {
                                                                    "value": "Laboratorio Central, Ministerio de Salud C\u00f3rdoba"
                                                                  },
                                                                  "pangolin_lineage": {
                                                                    "value": "N.3"
                                                                  },
                                                                  "recency": {
                                                                    "value": "Older"
                                                                  },
                                                                  "region": {
                                                                    "value": "South America"
                                                                  },
                                                                  "region_exposure": {
                                                                    "value": "South America"
                                                                  },
                                                                  "subclade_membership": {
                                                                    "value": "20B"
                                                                  },
                                                                  "submitting_lab": {
                                                                    "value": "Instituto de Patologia Vegetal (CIAP-INTA) on behalf of 'Proyecto Argentino Interinstitucional de genomica de SARS-CoV-2' (PAIS Consortium)"
                                                                  },
                                                                  "url": "https://www.gisaid.org"
                                                                }
                                                              }
                                                            ],
                                                            "name": "NODE_0003704",
                                                            "node_attrs": {
                                                              "clade_membership": {
                                                                "value": "20B"
                                                              },
                                                              "div": 14,
                                                              "custom_location": {
                                                                "confidence": {
                                                                  "Europe": 0.001094671080996558,
                                                                  "South America": 0.9983486096228819
                                                                },
                                                                "entropy": 0.014028805109743372,
                                                                "value": "South America"
                                                              },
                                                              "num_date": {
                                                                "confidence": [
                                                                  2020.463070802284,
                                                                  2020.5122950819673
                                                                ],
                                                                "value": 2020.5122950819673
                                                              },
                                                              "subclade_membership": {
                                                                "value": "20B"
                                                              }
                                                            }
                                                          }
                                                        ],
                                                        "name": "NODE_0003700",
                                                        "node_attrs": {
                                                          "clade_membership": {
                                                            "value": "20B"
                                                          },
                                                          "div": 10,
                                                          "custom_location": {
                                                            "confidence": {
                                                              "South America": 0.9997619812247919
                                                            },
                                                            "entropy": 0.0023764240043943814,
                                                            "value": "South America"
                                                          },
                                                          "num_date": {
                                                            "confidence": [
                                                              2020.2113885836795,
                                                              2020.2837973057754
                                                            ],
                                                            "value": 2020.228916181767
                                                          },
                                                          "subclade_membership": {
                                                            "value": "20B"
                                                          }
                                                        }
                                                      },
                                                      {
                                                        "branch_attrs": {
                                                          "mutations": {}
                                                        },
                                                        "children": [
                                                          {
                                                            "branch_attrs": {
                                                              "mutations": {
                                                                "nuc": [
                                                                  "T22756C"
                                                                ]
                                                              }
                                                            },
                                                            "name": "Brazil/MA-L17-CD363/2020",
                                                            "node_attrs": {
                                                              "author": {
                                                                "author": "Samples: Nelson Gaburo Jr et al",
                                                                "paper_url": "https://dx.doi.org/10.1126/science.abd2161",
                                                                "title": "Evolution and epidemic spread of SARS-CoV-2 in Brazil",
                                                                "value": "Samples: Nelson Gaburo Jr et al"
                                                              },
                                                              "clade_membership": {
                                                                "value": "20B"
                                                              },
                                                              "country": {
                                                                "value": "Brazil"
                                                              },
                                                              "div": 10,
                                                              "division": {
                                                                "value": "Maranh\u00e3o"
                                                              },
                                                              "division_exposure": {
                                                                "value": "Maranh\u00e3o"
                                                              },
                                                              "gisaid_epi_isl": {
                                                                "value": "EPI_ISL_476309"
                                                              },
                                                              "host": {
                                                                "value": "Human"
                                                              },
                                                              "custom_location": {
                                                                "confidence": {
                                                                  "Brazil": 1.0
                                                                },
                                                                "entropy": -1.000088900581841e-12,
                                                                "value": "Brazil"
                                                              },
                                                              "num_date": {
                                                                "confidence": [
                                                                  2020.2472677595629,
                                                                  2020.2472677595629
                                                                ],
                                                                "value": 2020.2472677595629
                                                              },
                                                              "originating_lab": {
                                                                "value": "DB Diagn\u00f3sticos do Brasil"
                                                              },
                                                              "pangolin_lineage": {
                                                                "value": "B.1.1.33"
                                                              },
                                                              "recency": {
                                                                "value": "Older"
                                                              },
                                                              "region": {
                                                                "value": "South America"
                                                              },
                                                              "region_exposure": {
                                                                "value": "South America"
                                                              },
                                                              "subclade_membership": {
                                                                "value": "20B"
                                                              },
                                                              "submitting_lab": {
                                                                "value": "Instituto de Medicina Tropical da Univesidade de S\u00e3o Paulo"
                                                              },
                                                              "url": "https://www.gisaid.org"
                                                            }
                                                          },
                                                          {
                                                            "branch_attrs": {
                                                              "mutations": {}
                                                            },
                                                            "children": [
                                                              {
                                                                "branch_attrs": {
                                                                  "labels": {
                                                                    "aa": "ORF3a: L15F; ORF8: A51V; S: T859I, V1264L"
                                                                  },
                                                                  "mutations": {
                                                                    "ORF3a": [
                                                                      "L15F"
                                                                    ],
                                                                    "ORF8": [
                                                                      "A51V"
                                                                    ],
                                                                    "S": [
                                                                      "T859I",
                                                                      "V1264L"
                                                                    ],
                                                                    "nuc": [
                                                                      "T194C",
                                                                      "T8110C",
                                                                      "C11747T",
                                                                      "A12787T",
                                                                      "C24138T",
                                                                      "C24919T",
                                                                      "G25352T",
                                                                      "G25437T",
                                                                      "C27059T",
                                                                      "G27074A",
                                                                      "C27213T",
                                                                      "C27615T",
                                                                      "C27654T",
                                                                      "C28045T"
                                                                    ]
                                                                  }
                                                                },
                                                                "name": "Brazil/PB-29608/2020",
                                                                "node_attrs": {
                                                                  "author": {
                                                                    "author": "Paola Resende et al",
                                                                    "value": "Paola Resende et al B"
                                                                  },
                                                                  "clade_membership": {
                                                                    "value": "20B"
                                                                  },
                                                                  "country": {
                                                                    "value": "Brazil"
                                                                  },
                                                                  "div": 23,
                                                                  "division": {
                                                                    "value": "Paraiba"
                                                                  },
                                                                  "division_exposure": {
                                                                    "value": "Paraiba"
                                                                  },
                                                                  "gisaid_epi_isl": {
                                                                    "value": "EPI_ISL_792603"
                                                                  },
                                                                  "host": {
                                                                    "value": "Human"
                                                                  },
                                                                  "custom_location": {
                                                                    "confidence": {
                                                                      "Brazil": 0.9999999999999999
                                                                    },
                                                                    "entropy": -9.99866855976916e-13,
                                                                    "value": "Brazil"
                                                                  },
                                                                  "num_date": {
                                                                    "confidence": [
                                                                      2020.905737704918,
                                                                      2020.905737704918
                                                                    ],
                                                                    "value": 2020.905737704918
                                                                  },
                                                                  "originating_lab": {
                                                                    "value": "LACEN-PB"
                                                                  },
                                                                  "pangolin_lineage": {
                                                                    "value": "B.1.1.33"
                                                                  },
                                                                  "recency": {
                                                                    "value": "Older"
                                                                  },
                                                                  "region": {
                                                                    "value": "South America"
                                                                  },
                                                                  "region_exposure": {
                                                                    "value": "South America"
                                                                  },
                                                                  "subclade_membership": {
                                                                    "value": "20B"
                                                                  },
                                                                  "submitting_lab": {
                                                                    "value": "Laboratory of Respiratory Viruses and Measles, Oswaldo Cruz Institute, FIOCRUZ"
                                                                  },
                                                                  "url": "https://www.gisaid.org"
                                                                }
                                                              },
                                                              {
                                                                "branch_attrs": {
                                                                  "mutations": {}
                                                                },
                                                                "children": [
                                                                  {
                                                                    "branch_attrs": {
                                                                      "labels": {
                                                                        "aa": "ORF1a: T3028I; S: V1128I"
                                                                      },
                                                                      "mutations": {
                                                                        "ORF1a": [
                                                                          "T3028I"
                                                                        ],
                                                                        "S": [
                                                                          "V1128I"
                                                                        ],
                                                                        "nuc": [
                                                                          "T4861C",
                                                                          "C9348T",
                                                                          "A10804T",
                                                                          "T21628A",
                                                                          "G24944A",
                                                                          "G29759T"
                                                                        ]
                                                                      }
                                                                    },
                                                                    "children": [
                                                                      {
                                                                        "branch_attrs": {
                                                                          "mutations": {}
                                                                        },
                                                                        "name": "Brazil/RJ-00462/2020",
                                                                        "node_attrs": {

                                                                          "author": {
                                                                            "author": "Carolina M Voloch et al",
                                                                            "value": "Carolina M Voloch et al"
                                                                          },
                                                                          "clade_membership": {
                                                                            "value": "20B"
                                                                          },
                                                                          "country": {
                                                                            "value": "Brazil"
                                                                          },
                                                                          "div": 15,
                                                                          "division": {
                                                                            "value": "Rio de Janeiro"
                                                                          },
                                                                          "division_exposure": {
                                                                            "value": "Rio de Janeiro"
                                                                          },
                                                                          "gisaid_epi_isl": {
                                                                            "value": "EPI_ISL_717857"
                                                                          },
                                                                          "host": {
                                                                            "value": "Human"
                                                                          },
                                                                          "custom_location": {
                                                                            "confidence": {
                                                                              "Brazil": 1.0
                                                                            },
                                                                            "entropy": -1.000088900581841e-12,
                                                                            "value": "Brazil"
                                                                          },
                                                                          "location": {
                                                                            "value": "Rio de Janeiro"
                                                                          },
                                                                          "num_date": {
                                                                            "confidence": [
                                                                              2020.5013661202186,
                                                                              2020.5013661202186
                                                                            ],
                                                                            "value": 2020.5013661202186
                                                                          },
                                                                          "originating_lab": {
                                                                            "value": "Laboratorio de Virologia Molecular / UFRJ"
                                                                          },
                                                                          "pangolin_lineage": {
                                                                            "value": "B.1.1.33"
                                                                          },
                                                                          "recency": {
                                                                            "value": "Older"
                                                                          },
                                                                          "region": {
                                                                            "value": "South America"
                                                                          },
                                                                          "region_exposure": {
                                                                            "value": "South America"
                                                                          },

                                                                          "subclade_membership": {
                                                                            "value": "20B"
                                                                          },
                                                                          "submitting_lab": {
                                                                            "value": "Bioinformatics Laboratory / LNCC"
                                                                          },
                                                                          "url": "https://www.gisaid.org"
                                                                        }
                                                                      },
                                                                      {
                                                                        "branch_attrs": {
                                                                          "labels": {
                                                                            "aa": "ORF1a: T2166I; ORF3a: S58I, T175I"
                                                                          },
                                                                          "mutations": {
                                                                            "ORF1a": [
                                                                              "T2166I"
                                                                            ],
                                                                            "ORF3a": [
                                                                              "S58I",
                                                                              "T175I"
                                                                            ],
                                                                            "nuc": [
                                                                              "C6762T",
                                                                              "G25565T",
                                                                              "C25916T",
                                                                              "C26801T",
                                                                              "A29740-",
                                                                              "C29741-",
                                                                              "G29742-",
                                                                              "C29743-",
                                                                              "G29744-"
                                                                            ]
                                                                          }
                                                                        },
                                                                        "children": [
                                                                          {
                                                                            "branch_attrs": {
                                                                              "labels": {
                                                                                "aa": "ORF1a: K669R; ORF1b: I1539V"
                                                                              },
                                                                              "mutations": {
                                                                                "ORF1a": [
                                                                                  "K669R"
                                                                                ],
                                                                                "ORF1b": [
                                                                                  "I1539V"
                                                                                ],
                                                                                "nuc": [
                                                                                  "A2271G",
                                                                                  "C6040T",
                                                                                  "C11620T",
                                                                                  "A18082G"
                                                                                ]
                                                                              }
                                                                            },
                                                                            "name": "Brazil/RJ-00501/2020",
                                                                            "node_attrs": {

                                                                              "author": {
                                                                                "author": "Carolina M Voloch et al",
                                                                                "value": "Carolina M Voloch et al"
                                                                              },
                                                                              "clade_membership": {
                                                                                "value": "20B"
                                                                              },
                                                                              "country": {
                                                                                "value": "Brazil"
                                                                              },
                                                                              "div": 23,
                                                                              "division": {
                                                                                "value": "Rio de Janeiro"
                                                                              },
                                                                              "division_exposure": {
                                                                                "value": "Rio de Janeiro"
                                                                              },
                                                                              "gisaid_epi_isl": {
                                                                                "value": "EPI_ISL_717895"
                                                                              },
                                                                              "host": {
                                                                                "value": "Human"
                                                                              },
                                                                              "custom_location": {
                                                                                "confidence": {
                                                                                  "Brazil": 0.9999999999999999
                                                                                },
                                                                                "entropy": -9.99866855976916e-13,
                                                                                "value": "Brazil"
                                                                              },
                                                                              "location": {
                                                                                "value": "Rio de Janeiro"
                                                                              },
                                                                              "num_date": {
                                                                                "confidence": [
                                                                                  2020.8428961748634,
                                                                                  2020.8428961748634
                                                                                ],
                                                                                "value": 2020.8428961748634
                                                                              },
                                                                              "originating_lab": {
                                                                                "value": "Laboratorio de Virologia Molecular / UFRJ"
                                                                              },
                                                                              "pangolin_lineage": {
                                                                                "value": "N.1"
                                                                              },
                                                                              "recency": {
                                                                                "value": "Older"
                                                                              },
                                                                              "region": {
                                                                                "value": "South America"
                                                                              },
                                                                              "region_exposure": {
                                                                                "value": "South America"
                                                                              },

                                                                              "subclade_membership": {
                                                                                "value": "20B"
                                                                              },
                                                                              "submitting_lab": {
                                                                                "value": "Bioinformatics Laboratory / LNCC"
                                                                              },
                                                                              "url": "https://www.gisaid.org"
                                                                            }
                                                                          },
                                                                          {
                                                                            "branch_attrs": {
                                                                              "labels": {
                                                                                "aa": "M: W75L; N: Q409L; ORF1b: A2306V"
                                                                              },
                                                                              "mutations": {
                                                                                "M": [
                                                                                  "W75L"
                                                                                ],
                                                                                "N": [
                                                                                  "Q409L"
                                                                                ],
                                                                                "ORF1b": [
                                                                                  "A2306V"
                                                                                ],
                                                                                "nuc": [
                                                                                  "C16293T",
                                                                                  "C20384T",
                                                                                  "G26746T",
                                                                                  "A29499T",
                                                                                  "C29738-",
                                                                                  "C29739-",
                                                                                  "G29745-",
                                                                                  "A29746-",
                                                                                  "G29747-",
                                                                                  "T29748-"
                                                                                ]
                                                                              }
                                                                            },
                                                                            "name": "Brazil/SP-HIAE-ID23/2020",
                                                                            "node_attrs": {
                                                                              "author": {
                                                                                "author": "Deyvid Amgarten et al",
                                                                                "value": "Deyvid Amgarten et al"
                                                                              },
                                                                              "clade_membership": {
                                                                                "value": "20B"
                                                                              },
                                                                              "country": {
                                                                                "value": "Brazil"
                                                                              },
                                                                              "div": 23,
                                                                              "division": {
                                                                                "value": "Rio de Janeiro"
                                                                              },
                                                                              "division_exposure": {
                                                                                "value": "Rio de Janeiro"
                                                                              },
                                                                              "gisaid_epi_isl": {
                                                                                "value": "EPI_ISL_861888"
                                                                              },
                                                                              "host": {
                                                                                "value": "Human"
                                                                              },
                                                                              "custom_location": {
                                                                                "confidence": {
                                                                                  "Brazil": 0.9999999999999999
                                                                                },
                                                                                "entropy": -9.99866855976916e-13,
                                                                                "value": "Brazil"
                                                                              },
                                                                              "location": {
                                                                                "value": "Rio de Janeiro"
                                                                              },
                                                                              "num_date": {
                                                                                "confidence": [
                                                                                  2020.8784153005465,
                                                                                  2020.8784153005465
                                                                                ],
                                                                                "value": 2020.8784153005465
                                                                              },
                                                                              "originating_lab": {
                                                                                "value": "LATE - Laborat\u00f3rio de T\u00e9cnicas Especiais - Hospital Israelita Albert Einstein"
                                                                              },
                                                                              "pangolin_lineage": {
                                                                                "value": "N.1"
                                                                              },
                                                                              "recency": {
                                                                                "value": "Older"
                                                                              },
                                                                              "region": {
                                                                                "value": "South America"
                                                                              },
                                                                              "region_exposure": {
                                                                                "value": "South America"
                                                                              },

                                                                              "subclade_membership": {
                                                                                "value": "20B"
                                                                              },
                                                                              "submitting_lab": {
                                                                                "value": "LATE - Laborat\u00f3rio de T\u00e9cnicas Especiais - Hospital Israelita Albert Einstein"
                                                                              },
                                                                              "url": "https://www.gisaid.org"
                                                                            }
                                                                          }
                                                                        ],
                                                                        "name": "NODE_0003800",
                                                                        "node_attrs": {
                                                                          "clade_membership": {
                                                                            "value": "20B"
                                                                          },
                                                                          "div": 19,
                                                                          "custom_location": {
                                                                            "confidence": {
                                                                              "Brazil": 0.9990267393910512
                                                                            },
                                                                            "entropy": 0.00813287172407646,
                                                                            "value": "Brazil"
                                                                          },
                                                                          "num_date": {
                                                                            "confidence": [
                                                                              2020.5397232627995,
                                                                              2020.7787511553338
                                                                            ],
                                                                            "value": 2020.7059330827701
                                                                          },
                                                                          "subclade_membership": {
                                                                            "value": "20B"
                                                                          }
                                                                        }
                                                                      }
                                                                    ],
                                                                    "name": "NODE_0003799",
                                                                    "node_attrs": {
                                                                      "clade_membership": {
                                                                        "value": "20B"
                                                                      },
                                                                      "div": 15,
                                                                      "custom_location": {
                                                                        "confidence": {
                                                                          "Brazil": 0.9989159914031663
                                                                        },
                                                                        "entropy": 0.008921674864390232,
                                                                        "value": "Brazil"
                                                                      },
                                                                      "num_date": {
                                                                        "confidence": [
                                                                          2020.4348465001174,
                                                                          2020.5013661202186
                                                                        ],
                                                                        "value": 2020.5013661202186
                                                                      },
                                                                      "subclade_membership": {
                                                                        "value": "20B"
                                                                      }
                                                                    }
                                                                  },
                                                                  {
                                                                    "branch_attrs": {
                                                                      "mutations": {}
                                                                    },
                                                                    "children": [
                                                                      {
                                                                        "branch_attrs": {
                                                                          "labels": {
                                                                            "aa": "ORF1a: L450F, S2535L"
                                                                          },
                                                                          "mutations": {
                                                                            "ORF1a": [
                                                                              "L450F",
                                                                              "S2535L"
                                                                            ],
                                                                            "nuc": [
                                                                              "C1613T",
                                                                              "C7869T"
                                                                            ]
                                                                          }
                                                                        },
                                                                        "name": "Brazil/BA-109/2020",
                                                                        "node_attrs": {

                                                                          "author": {
                                                                            "author": "Stephane Tosta et al",
                                                                            "value": "Stephane Tosta et al"
                                                                          },
                                                                          "clade_membership": {
                                                                            "value": "20B"
                                                                          },
                                                                          "country": {
                                                                            "value": "Brazil"
                                                                          },
                                                                          "div": 11,
                                                                          "division": {
                                                                            "value": "Bahia"
                                                                          },
                                                                          "division_exposure": {
                                                                            "value": "Bahia"
                                                                          },
                                                                          "gisaid_epi_isl": {
                                                                            "value": "EPI_ISL_1068392"
                                                                          },
                                                                          "host": {
                                                                            "value": "Human"
                                                                          },
                                                                          "custom_location": {
                                                                            "confidence": {
                                                                              "Brazil": 1.0
                                                                            },
                                                                            "entropy": -1.000088900581841e-12,
                                                                            "value": "Brazil"
                                                                          },
                                                                          "num_date": {
                                                                            "confidence": [
                                                                              2020.3073770491803,
                                                                              2020.3073770491803
                                                                            ],
                                                                            "value": 2020.3073770491803
                                                                          },
                                                                          "originating_lab": {
                                                                            "value": "Central Public Health Laboratory - LACEN -Bahia, Salvador, Brazil"
                                                                          },
                                                                          "pangolin_lineage": {
                                                                            "value": "B.1.1.33"
                                                                          },
                                                                          "recency": {
                                                                            "value": "One week ago"
                                                                          },
                                                                          "region": {
                                                                            "value": "South America"
                                                                          },
                                                                          "region_exposure": {
                                                                            "value": "South America"
                                                                          },

                                                                          "subclade_membership": {
                                                                            "value": "20B"
                                                                          },
                                                                          "submitting_lab": {
                                                                            "value": "Central Public Health Laboratory - LACEN -Bahia, Salvador, Brazil"
                                                                          },
                                                                          "url": "https://www.gisaid.org"
                                                                        }
                                                                      },
                                                                      {
                                                                        "branch_attrs": {
                                                                          "mutations": {}
                                                                        },
                                                                        "children": [
                                                                          {
                                                                            "branch_attrs": {
                                                                              "mutations": {}
                                                                            },
                                                                            "children": [
                                                                              {
                                                                                "branch_attrs": {
                                                                                  "labels": {
                                                                                    "aa": "ORF1a: S3874L; ORF1b: T1470I; ORF6: H3Y; ORF7a: Q94*"
                                                                                  },
                                                                                  "mutations": {
                                                                                    "ORF1a": [
                                                                                      "S3874L"
                                                                                    ],
                                                                                    "ORF1b": [
                                                                                      "T1470I"
                                                                                    ],
                                                                                    "ORF6": [
                                                                                      "H3Y"
                                                                                    ],
                                                                                    "ORF7a": [
                                                                                      "Q94*"
                                                                                    ],
                                                                                    "nuc": [
                                                                                      "C2881A",
                                                                                      "T8059C",
                                                                                      "C9985T",
                                                                                      "C11886T",
                                                                                      "C17876T",
                                                                                      "G18756T",
                                                                                      "C24904T",
                                                                                      "C27208T",
                                                                                      "C27673T",
                                                                                      "C29627T"
                                                                                    ]
                                                                                  }
                                                                                },
                                                                                "name": "Chile/NB-196349/2020",
                                                                                "node_attrs": {

                                                                                  "author": {
                                                                                    "author": "Javier Tognarelli et al",
                                                                                    "value": "Javier Tognarelli et al"
                                                                                  },
                                                                                  "clade_membership": {
                                                                                    "value": "20B"
                                                                                  },
                                                                                  "country": {
                                                                                    "value": "Chile"
                                                                                  },
                                                                                  "div": 19,
                                                                                  "division": {
                                                                                    "value": "\u00d1uble"
                                                                                  },
                                                                                  "division_exposure": {
                                                                                    "value": "\u00d1uble"
                                                                                  },
                                                                                  "gisaid_epi_isl": {
                                                                                    "value": "EPI_ISL_746479"
                                                                                  },
                                                                                  "host": {
                                                                                    "value": "Human"
                                                                                  },
                                                                                  "custom_location": {
                                                                                    "confidence": {
                                                                                      "South America": 0.9999999999999999
                                                                                    },
                                                                                    "entropy": -9.99866855976916e-13,
                                                                                    "value": "South America"
                                                                                  },
                                                                                  "location": {
                                                                                    "value": "Chillan"
                                                                                  },
                                                                                  "num_date": {
                                                                                    "confidence": [
                                                                                      2020.7527322404371,
                                                                                      2020.7527322404371
                                                                                    ],
                                                                                    "value": 2020.7527322404371
                                                                                  },
                                                                                  "originating_lab": {
                                                                                    "value": "Genetica Molecular and Subdepartamento de Virologia ISP Chile"
                                                                                  },
                                                                                  "pangolin_lineage": {
                                                                                    "value": "B.1.1.33"
                                                                                  },
                                                                                  "recency": {
                                                                                    "value": "Older"
                                                                                  },
                                                                                  "region": {
                                                                                    "value": "South America"
                                                                                  },
                                                                                  "region_exposure": {
                                                                                    "value": "South America"
                                                                                  },

                                                                                  "subclade_membership": {
                                                                                    "value": "20B"
                                                                                  },
                                                                                  "submitting_lab": {
                                                                                    "value": "Instituto de Salud Publica de Chile"
                                                                                  },
                                                                                  "url": "https://www.gisaid.org"
                                                                                }
                                                                              },
                                                                              {
                                                                                "branch_attrs": {
                                                                                  "mutations": {}
                                                                                },
                                                                                "children": [
                                                                                  {
                                                                                    "branch_attrs": {
                                                                                      "labels": {
                                                                                        "aa": "N: P6L, P122L; ORF1a: C433F, L2062P; ORF1b: A2006V, Q2335H; ORF9b: P3S"
                                                                                      },
                                                                                      "mutations": {
                                                                                        "N": [
                                                                                          "P6L",
                                                                                          "P122L"
                                                                                        ],
                                                                                        "ORF1a": [
                                                                                          "C433F",
                                                                                          "L2062P"
                                                                                        ],
                                                                                        "ORF1b": [
                                                                                          "A2006V",
                                                                                          "Q2335H"
                                                                                        ],
                                                                                        "ORF9b": [
                                                                                          "P3S"
                                                                                        ],
                                                                                        "nuc": [
                                                                                          "G227A",
                                                                                          "G1563T",
                                                                                          "T6450C",
                                                                                          "C19484T",
                                                                                          "A20472T",
                                                                                          "C28290T",
                                                                                          "C28638T"
                                                                                        ]
                                                                                      }
                                                                                    },
                                                                                    "name": "Brazil/RS-38171/2020",
                                                                                    "node_attrs": {

                                                                                      "author": {
                                                                                        "author": "Barcellos R et al",
                                                                                        "value": "Barcellos R et al"
                                                                                      },
                                                                                      "clade_membership": {
                                                                                        "value": "20B"
                                                                                      },
                                                                                      "country": {
                                                                                        "value": "Brazil"
                                                                                      },
                                                                                      "div": 16,
                                                                                      "division": {
                                                                                        "value": "Rio Grande do Sul"
                                                                                      },
                                                                                      "division_exposure": {
                                                                                        "value": "Rio Grande do Sul"
                                                                                      },
                                                                                      "gisaid_epi_isl": {
                                                                                        "value": "EPI_ISL_942897"
                                                                                      },
                                                                                      "host": {
                                                                                        "value": "Human"
                                                                                      },
                                                                                      "custom_location": {
                                                                                        "confidence": {
                                                                                          "Rio Grande do Sul": 1.0
                                                                                        },
                                                                                        "entropy": -1.000088900581841e-12,
                                                                                        "value": "Rio Grande do Sul"
                                                                                      },
                                                                                      "location": {
                                                                                        "value": "Teutonia"
                                                                                      },
                                                                                      "num_date": {
                                                                                        "confidence": [
                                                                                          2020.5969945355191,
                                                                                          2020.5969945355191
                                                                                        ],
                                                                                        "value": 2020.5969945355191
                                                                                      },
                                                                                      "originating_lab": {
                                                                                        "value": "Central Laboratory of Public Health of Rio Grande do Sul (Lacen-RS)"
                                                                                      },
                                                                                      "pangolin_lineage": {
                                                                                        "value": "B.1.1.33"
                                                                                      },
                                                                                      "recency": {
                                                                                        "value": "One month ago"
                                                                                      },
                                                                                      "region": {
                                                                                        "value": "South America"
                                                                                      },
                                                                                      "region_exposure": {
                                                                                        "value": "South America"
                                                                                      },

                                                                                      "subclade_membership": {
                                                                                        "value": "20B"
                                                                                      },
                                                                                      "submitting_lab": {
                                                                                        "value": "State Center for Health Surveillance of the Health Department of the State of Rio Grande do Sul (CEVS/SES-RS)"
                                                                                      },
                                                                                      "url": "https://www.gisaid.org"
                                                                                    }
                                                                                  },
                                                                                  {
                                                                                    "branch_attrs": {
                                                                                      "mutations": {}
                                                                                    },
                                                                                    "children": [
                                                                                      {
                                                                                        "branch_attrs": {
                                                                                          "labels": {
                                                                                            "aa": "ORF3a: D155Y"
                                                                                          },
                                                                                          "mutations": {
                                                                                            "ORF3a": [
                                                                                              "D155Y"
                                                                                            ],
                                                                                            "nuc": [
                                                                                              "G25855T"
                                                                                            ]
                                                                                          }
                                                                                        },
                                                                                        "children": [
                                                                                          {
                                                                                            "branch_attrs": {
                                                                                              "labels": {
                                                                                                "aa": "ORF1a: G3334D; ORF1b: Q2335P, D2361N; ORF3a: L83F, Q218R; S: E1111K"
                                                                                              },
                                                                                              "mutations": {
                                                                                                "ORF1a": [
                                                                                                  "G3334D"
                                                                                                ],
                                                                                                "ORF1b": [
                                                                                                  "Q2335P",
                                                                                                  "D2361N"
                                                                                                ],
                                                                                                "ORF3a": [
                                                                                                  "L83F",
                                                                                                  "Q218R"
                                                                                                ],
                                                                                                "S": [
                                                                                                  "E1111K"
                                                                                                ],
                                                                                                "nuc": [
                                                                                                  "C643T",
                                                                                                  "G10266A",
                                                                                                  "C17010A",
                                                                                                  "G20469A",
                                                                                                  "A20471C",
                                                                                                  "A20472T",
                                                                                                  "G20548A",
                                                                                                  "C21622T",
                                                                                                  "G24893A",
                                                                                                  "C25096T",
                                                                                                  "G25641T",
                                                                                                  "A26045G",
                                                                                                  "G26918A",
                                                                                                  "C27002T",
                                                                                                  "A27300T"
                                                                                                ]
                                                                                              }
                                                                                            },
                                                                                            "name": "Brazil/RS-83157/2020",
                                                                                            "node_attrs": {

                                                                                              "author": {
                                                                                                "author": "Aline Campos et al",
                                                                                                "value": "Aline Campos et al"
                                                                                              },
                                                                                              "clade_membership": {
                                                                                                "value": "20B"
                                                                                              },
                                                                                              "country": {
                                                                                                "value": "Brazil"
                                                                                              },
                                                                                              "div": 25,
                                                                                              "division": {
                                                                                                "value": "Rio Grande do Sul"
                                                                                              },
                                                                                              "division_exposure": {
                                                                                                "value": "Rio Grande do Sul"
                                                                                              },
                                                                                              "gisaid_epi_isl": {
                                                                                                "value": "EPI_ISL_943613"
                                                                                              },
                                                                                              "host": {
                                                                                                "value": "Human"
                                                                                              },
                                                                                              "custom_location": {
                                                                                                "confidence": {
                                                                                                  "Rio Grande do Sul": 1.0
                                                                                                },
                                                                                                "entropy": -1.000088900581841e-12,
                                                                                                "value": "Rio Grande do Sul"
                                                                                              },
                                                                                              "location": {
                                                                                                "value": "Bage"
                                                                                              },
                                                                                              "num_date": {
                                                                                                "confidence": [
                                                                                                  2020.886612021858,
                                                                                                  2020.886612021858
                                                                                                ],
                                                                                                "value": 2020.886612021858
                                                                                              },
                                                                                              "originating_lab": {
                                                                                                "value": "Central Laboratory of Public Health of Rio Grande do Sul (Lacen-RS)"
                                                                                              },
                                                                                              "pangolin_lineage": {
                                                                                                "value": "B.1.1.33"
                                                                                              },
                                                                                              "recency": {
                                                                                                "value": "One month ago"
                                                                                              },
                                                                                              "region": {
                                                                                                "value": "South America"
                                                                                              },
                                                                                              "region_exposure": {
                                                                                                "value": "South America"
                                                                                              },

                                                                                              "subclade_membership": {
                                                                                                "value": "20B"
                                                                                              },
                                                                                              "submitting_lab": {
                                                                                                "value": "State Center for Health Surveillance of the Health Department of the State of Rio Grande do Sul (CEVS/SES-RS)"
                                                                                              },
                                                                                              "url": "https://www.gisaid.org"
                                                                                            }
                                                                                          },
                                                                                          {
                                                                                            "branch_attrs": {
                                                                                              "mutations": {
                                                                                                "nuc": [
                                                                                                  "C21646T",
                                                                                                  "C24370T"
                                                                                                ]
                                                                                              }
                                                                                            },
                                                                                            "children": [
                                                                                              {
                                                                                                "branch_attrs": {
                                                                                                  "labels": {
                                                                                                    "aa": "ORF1a: T1240K, K2622N; ORF1b: P85L, M1156I; ORF7a: R78C; S: C1247F"
                                                                                                  },
                                                                                                  "mutations": {
                                                                                                    "ORF1a": [
                                                                                                      "T1240K",
                                                                                                      "K2622N"
                                                                                                    ],
                                                                                                    "ORF1b": [
                                                                                                      "P85L",
                                                                                                      "M1156I"
                                                                                                    ],
                                                                                                    "ORF7a": [
                                                                                                      "R78C"
                                                                                                    ],
                                                                                                    "S": [
                                                                                                      "C1247F"
                                                                                                    ],
                                                                                                    "nuc": [
                                                                                                      "C3984A",
                                                                                                      "G8131T",
                                                                                                      "C13721T",
                                                                                                      "C15951T",
                                                                                                      "C16887T",
                                                                                                      "G16935T",
                                                                                                      "G25302T",
                                                                                                      "C27625T"
                                                                                                    ]
                                                                                                  }
                                                                                                },
                                                                                                "name": "Brazil/11436CVL/2020",
                                                                                                "node_attrs": {

                                                                                                  "author": {
                                                                                                    "author": "Sant'Anna et al.",
                                                                                                    "value": "Sant'Anna et al."
                                                                                                  },
                                                                                                  "clade_membership": {
                                                                                                    "value": "20B"
                                                                                                  },
                                                                                                  "country": {
                                                                                                    "value": "Brazil"
                                                                                                  },
                                                                                                  "div": 20,
                                                                                                  "division": {
                                                                                                    "value": "Rio Grande do Sul"
                                                                                                  },
                                                                                                  "division_exposure": {
                                                                                                    "value": "Rio Grande do Sul"
                                                                                                  },
                                                                                                  "host": {
                                                                                                    "value": "human"
                                                                                                  },
                                                                                                  "custom_location": {
                                                                                                    "confidence": {
                                                                                                      "Rio Grande do Sul": 0.9999999999999999
                                                                                                    },
                                                                                                    "entropy": -9.99866855976916e-13,
                                                                                                    "value": "Rio Grande do Sul"
                                                                                                  },
                                                                                                  "location": {
                                                                                                    "value": "Sapiranga"
                                                                                                  },
                                                                                                  "num_date": {
                                                                                                    "confidence": [
                                                                                                      2020.5887978142077,
                                                                                                      2020.5887978142077
                                                                                                    ],
                                                                                                    "value": 2020.5887978142077
                                                                                                  },
                                                                                                  "originating_lab": {
                                                                                                    "value": "Centro de Refer\u00eancia em S\u00edndromes Gripais"
                                                                                                  },
                                                                                                  "pangolin_lineage": {
                                                                                                    "value": "B.1.1.33"
                                                                                                  },
                                                                                                  "recency": {
                                                                                                    "value": "1-2 days ago"
                                                                                                  },
                                                                                                  "regiao": {
                                                                                                    "value": "novo_hamburgo"
                                                                                                  },
                                                                                                  "region": {
                                                                                                    "value": "South America"
                                                                                                  },
                                                                                                  "region_exposure": {
                                                                                                    "value": "South America"
                                                                                                  },

                                                                                                  "subclade_membership": {
                                                                                                    "value": "20B"
                                                                                                  },
                                                                                                  "submitting_lab": {
                                                                                                    "value": "epiclin"
                                                                                                  }
                                                                                                }
                                                                                              },
                                                                                              {
                                                                                                "branch_attrs": {
                                                                                                  "labels": {
                                                                                                    "aa": "S: A222V"
                                                                                                  },
                                                                                                  "mutations": {
                                                                                                    "S": [
                                                                                                      "A222V"
                                                                                                    ],
                                                                                                    "nuc": [
                                                                                                      "C20178T",
                                                                                                      "C22227T"
                                                                                                    ]
                                                                                                  }
                                                                                                },
                                                                                                "children": [
                                                                                                  {
                                                                                                    "branch_attrs": {
                                                                                                      "mutations": {
                                                                                                        "nuc": [
                                                                                                          "T17922C"
                                                                                                        ]
                                                                                                      }
                                                                                                    },
                                                                                                    "children": [
                                                                                                      {
                                                                                                        "branch_attrs": {
                                                                                                          "labels": {
                                                                                                            "aa": "ORF1b: P1682L"
                                                                                                          },
                                                                                                          "mutations": {
                                                                                                            "ORF1b": [
                                                                                                              "P1682L"
                                                                                                            ],
                                                                                                            "nuc": [
                                                                                                              "C18512T"
                                                                                                            ]
                                                                                                          }
                                                                                                        },
                                                                                                        "name": "Brazil/19515CVL/2020",
                                                                                                        "node_attrs": {

                                                                                                          "author": {
                                                                                                            "author": "Sant'Anna et al.",
                                                                                                            "value": "Sant'Anna et al."
                                                                                                          },
                                                                                                          "clade_membership": {
                                                                                                            "value": "20B"
                                                                                                          },
                                                                                                          "country": {
                                                                                                            "value": "Brazil"
                                                                                                          },
                                                                                                          "div": 16,
                                                                                                          "division": {
                                                                                                            "value": "Rio Grande do Sul"
                                                                                                          },
                                                                                                          "division_exposure": {
                                                                                                            "value": "Rio Grande do Sul"
                                                                                                          },
                                                                                                          "host": {
                                                                                                            "value": "human"
                                                                                                          },
                                                                                                          "custom_location": {
                                                                                                            "confidence": {
                                                                                                              "Rio Grande do Sul": 1.0
                                                                                                            },
                                                                                                            "entropy": -1.000088900581841e-12,
                                                                                                            "value": "Rio Grande do Sul"
                                                                                                          },
                                                                                                          "location": {
                                                                                                            "value": "Canoas"
                                                                                                          },
                                                                                                          "num_date": {
                                                                                                            "confidence": [
                                                                                                              2020.714480874317,
                                                                                                              2020.714480874317
                                                                                                            ],
                                                                                                            "value": 2020.714480874317
                                                                                                          },
                                                                                                          "originating_lab": {
                                                                                                            "value": "DIRETORIA DE VIGILANCIA EM SAUDE"
                                                                                                          },
                                                                                                          "pangolin_lineage": {
                                                                                                            "value": "B.1.1.33"
                                                                                                          },
                                                                                                          "recency": {
                                                                                                            "value": "1-2 days ago"
                                                                                                          },
                                                                                                          "regiao": {
                                                                                                            "value": "canoas"
                                                                                                          },
                                                                                                          "region": {
                                                                                                            "value": "South America"
                                                                                                          },
                                                                                                          "region_exposure": {
                                                                                                            "value": "South America"
                                                                                                          },

                                                                                                          "subclade_membership": {
                                                                                                            "value": "20B"
                                                                                                          },
                                                                                                          "submitting_lab": {
                                                                                                            "value": "epiclin"
                                                                                                          }
                                                                                                        }
                                                                                                      },
                                                                                                      {
                                                                                                        "branch_attrs": {
                                                                                                          "labels": {
                                                                                                            "aa": "ORF1b: S1958N"
                                                                                                          },
                                                                                                          "mutations": {
                                                                                                            "ORF1b": [
                                                                                                              "S1958N"
                                                                                                            ],
                                                                                                            "nuc": [
                                                                                                              "C14184T",
                                                                                                              "A15972G",
                                                                                                              "G19340A"
                                                                                                            ]
                                                                                                          }
                                                                                                        },
                                                                                                        "name": "Brazil/28232CVL/2020",
                                                                                                        "node_attrs": {

                                                                                                          "author": {
                                                                                                            "author": "Sant'Anna et al.",
                                                                                                            "value": "Sant'Anna et al."
                                                                                                          },
                                                                                                          "clade_membership": {
                                                                                                            "value": "20B"
                                                                                                          },
                                                                                                          "country": {
                                                                                                            "value": "Brazil"
                                                                                                          },
                                                                                                          "div": 18,
                                                                                                          "division": {
                                                                                                            "value": "Rio Grande do Sul"
                                                                                                          },
                                                                                                          "division_exposure": {
                                                                                                            "value": "Rio Grande do Sul"
                                                                                                          },
                                                                                                          "host": {
                                                                                                            "value": "human"
                                                                                                          },
                                                                                                          "custom_location": {
                                                                                                            "confidence": {
                                                                                                              "Rio Grande do Sul": 1.0
                                                                                                            },
                                                                                                            "entropy": -1.000088900581841e-12,
                                                                                                            "value": "Rio Grande do Sul"
                                                                                                          },
                                                                                                          "location": {
                                                                                                            "value": "Porto Alegre"
                                                                                                          },
                                                                                                          "num_date": {
                                                                                                            "confidence": [
                                                                                                              2020.8456284153006,
                                                                                                              2020.8456284153006
                                                                                                            ],
                                                                                                            "value": 2020.8456284153006
                                                                                                          },
                                                                                                          "originating_lab": {
                                                                                                            "value": "DIRETORIA DE VIGILANCIA EM SAUDE"
                                                                                                          },
                                                                                                          "pangolin_lineage": {
                                                                                                            "value": "B.1.1.70"
                                                                                                          },
                                                                                                          "recency": {
                                                                                                            "value": "1-2 days ago"
                                                                                                          },
                                                                                                          "regiao": {
                                                                                                            "value": "porto_alegre"
                                                                                                          },
                                                                                                          "region": {
                                                                                                            "value": "South America"
                                                                                                          },
                                                                                                          "region_exposure": {
                                                                                                            "value": "South America"
                                                                                                          },

                                                                                                          "subclade_membership": {
                                                                                                            "value": "20B"
                                                                                                          },
                                                                                                          "submitting_lab": {
                                                                                                            "value": "epiclin"
                                                                                                          }
                                                                                                        }
                                                                                                      }
                                                                                                    ],
                                                                                                    "name": "NODE_0003657",
                                                                                                    "node_attrs": {
                                                                                                      "clade_membership": {
                                                                                                        "value": "20B"
                                                                                                      },
                                                                                                      "div": 15,
                                                                                                      "custom_location": {
                                                                                                        "confidence": {
                                                                                                          "Rio Grande do Sul": 0.9992094233117615
                                                                                                        },
                                                                                                        "entropy": 0.0064450832627812,
                                                                                                        "value": "Rio Grande do Sul"
                                                                                                      },
                                                                                                      "num_date": {
                                                                                                        "confidence": [
                                                                                                          2020.5711905898886,
                                                                                                          2020.714480874317
                                                                                                        ],
                                                                                                        "value": 2020.6867560735557
                                                                                                      },
                                                                                                      "subclade_membership": {
                                                                                                        "value": "20B"
                                                                                                      }
                                                                                                    }
                                                                                                  },
                                                                                                  {
                                                                                                    "branch_attrs": {
                                                                                                      "mutations": {}
                                                                                                    },
                                                                                                    "children": [
                                                                                                      {
                                                                                                        "branch_attrs": {
                                                                                                          "labels": {
                                                                                                            "aa": "ORF3a: A33E; S: V143X, Y144-, Y145X, *1274X"
                                                                                                          },
                                                                                                          "mutations": {
                                                                                                            "ORF3a": [
                                                                                                              "A33E"
                                                                                                            ],
                                                                                                            "S": [
                                                                                                              "V143X",
                                                                                                              "Y144-",
                                                                                                              "Y145X",
                                                                                                              "*1274X"
                                                                                                            ],
                                                                                                            "nuc": [
                                                                                                              "T21990-",
                                                                                                              "T21991-",
                                                                                                              "T21992-",
                                                                                                              "A21993-",
                                                                                                              "T21994-",
                                                                                                              "T21995-",
                                                                                                              "C25490A"
                                                                                                            ]
                                                                                                          }
                                                                                                        },
                                                                                                        "name": "Brazil/20635CVL/2020",
                                                                                                        "node_attrs": {

                                                                                                          "author": {
                                                                                                            "author": "Sant'Anna et al.",
                                                                                                            "value": "Sant'Anna et al."
                                                                                                          },
                                                                                                          "clade_membership": {
                                                                                                            "value": "20B"
                                                                                                          },
                                                                                                          "country": {
                                                                                                            "value": "Brazil"
                                                                                                          },
                                                                                                          "div": 15,
                                                                                                          "division": {
                                                                                                            "value": "Rio Grande do Sul"
                                                                                                          },
                                                                                                          "division_exposure": {
                                                                                                            "value": "Rio Grande do Sul"
                                                                                                          },
                                                                                                          "host": {
                                                                                                            "value": "human"
                                                                                                          },
                                                                                                          "custom_location": {
                                                                                                            "confidence": {
                                                                                                              "Rio Grande do Sul": 1.0
                                                                                                            },
                                                                                                            "entropy": -1.000088900581841e-12,
                                                                                                            "value": "Rio Grande do Sul"
                                                                                                          },
                                                                                                          "location": {
                                                                                                            "value": "Canoas"
                                                                                                          },
                                                                                                          "num_date": {
                                                                                                            "confidence": [
                                                                                                              2020.7418032786886,
                                                                                                              2020.7418032786886
                                                                                                            ],
                                                                                                            "value": 2020.7418032786886
                                                                                                          },
                                                                                                          "originating_lab": {
                                                                                                            "value": "DIRETORIA DE VIGILANCIA EM SAUDE"
                                                                                                          },
                                                                                                          "pangolin_lineage": {
                                                                                                            "value": "B.1.1.33"
                                                                                                          },
                                                                                                          "recency": {
                                                                                                            "value": "1-2 days ago"
                                                                                                          },
                                                                                                          "regiao": {
                                                                                                            "value": "canoas"
                                                                                                          },
                                                                                                          "region": {
                                                                                                            "value": "South America"
                                                                                                          },
                                                                                                          "region_exposure": {
                                                                                                            "value": "South America"
                                                                                                          },

                                                                                                          "subclade_membership": {
                                                                                                            "value": "20B"
                                                                                                          },
                                                                                                          "submitting_lab": {
                                                                                                            "value": "epiclin"
                                                                                                          }
                                                                                                        }
                                                                                                      },
                                                                                                      {
                                                                                                        "branch_attrs": {
                                                                                                          "labels": {
                                                                                                            "aa": "ORF8: S67F"
                                                                                                          },
                                                                                                          "mutations": {
                                                                                                            "ORF8": [
                                                                                                              "S67F"
                                                                                                            ],
                                                                                                            "nuc": [
                                                                                                              "C28093T"
                                                                                                            ]
                                                                                                          }
                                                                                                        },
                                                                                                        "name": "Brazil/20020CVL/2020",
                                                                                                        "node_attrs": {

                                                                                                          "author": {
                                                                                                            "author": "Sant'Anna et al.",
                                                                                                            "value": "Sant'Anna et al."
                                                                                                          },
                                                                                                          "clade_membership": {
                                                                                                            "value": "20B"
                                                                                                          },
                                                                                                          "country": {
                                                                                                            "value": "Brazil"
                                                                                                          },
                                                                                                          "div": 15,
                                                                                                          "division": {
                                                                                                            "value": "Rio Grande do Sul"
                                                                                                          },
                                                                                                          "division_exposure": {
                                                                                                            "value": "Rio Grande do Sul"
                                                                                                          },
                                                                                                          "host": {
                                                                                                            "value": "human"
                                                                                                          },
                                                                                                          "custom_location": {
                                                                                                            "confidence": {
                                                                                                              "Rio Grande do Sul": 1.0
                                                                                                            },
                                                                                                            "entropy": -1.000088900581841e-12,
                                                                                                            "value": "Rio Grande do Sul"
                                                                                                          },
                                                                                                          "location": {
                                                                                                            "value": "S\u00e3o Leopoldo"
                                                                                                          },
                                                                                                          "num_date": {
                                                                                                            "confidence": [
                                                                                                              2020.73087431694,
                                                                                                              2020.73087431694
                                                                                                            ],
                                                                                                            "value": 2020.73087431694
                                                                                                          },
                                                                                                          "originating_lab": {
                                                                                                            "value": "FUNDACAO HOSPITALAR DE SAPUCAIA DO SUL"
                                                                                                          },
                                                                                                          "pangolin_lineage": {
                                                                                                            "value": "B.1.1.33"
                                                                                                          },
                                                                                                          "recency": {
                                                                                                            "value": "1-2 days ago"
                                                                                                          },
                                                                                                          "regiao": {
                                                                                                            "value": "novo_hamburgo"
                                                                                                          },
                                                                                                          "region": {
                                                                                                            "value": "South America"
                                                                                                          },
                                                                                                          "region_exposure": {
                                                                                                            "value": "South America"
                                                                                                          },

                                                                                                          "subclade_membership": {
                                                                                                            "value": "20B"
                                                                                                          },
                                                                                                          "submitting_lab": {
                                                                                                            "value": "epiclin"
                                                                                                          }
                                                                                                        }
                                                                                                      }
                                                                                                    ],
                                                                                                    "name": "NODE_0002385",
                                                                                                    "node_attrs": {
                                                                                                      "clade_membership": {
                                                                                                        "value": "20B"
                                                                                                      },
                                                                                                      "div": 14,
                                                                                                      "custom_location": {
                                                                                                        "confidence": {
                                                                                                          "Rio Grande do Sul": 0.9992094233117615
                                                                                                        },
                                                                                                        "entropy": 0.0064450832627812,
                                                                                                        "value": "Rio Grande do Sul"
                                                                                                      },
                                                                                                      "num_date": {
                                                                                                        "confidence": [
                                                                                                          2020.5214305770646,
                                                                                                          2020.7281590987275
                                                                                                        ],
                                                                                                        "value": 2020.6752490597128
                                                                                                      },
                                                                                                      "subclade_membership": {
                                                                                                        "value": "20B"
                                                                                                      }
                                                                                                    }
                                                                                                  }
                                                                                                ],
                                                                                                "name": "NODE_0003655",
                                                                                                "node_attrs": {
                                                                                                  "clade_membership": {
                                                                                                    "value": "20B"
                                                                                                  },
                                                                                                  "div": 14,
                                                                                                  "custom_location": {
                                                                                                    "confidence": {
                                                                                                      "Brazil": 0.0010617821662259478,
                                                                                                      "Rio Grande do Sul": 0.9989371387827208
                                                                                                    },
                                                                                                    "entropy": 0.008348868103572155,
                                                                                                    "value": "Rio Grande do Sul"
                                                                                                  },
                                                                                                  "num_date": {
                                                                                                    "confidence": [
                                                                                                      2020.5148876592166,
                                                                                                      2020.7044805507535
                                                                                                    ],
                                                                                                    "value": 2020.601445517429
                                                                                                  },
                                                                                                  "subclade_membership": {
                                                                                                    "value": "20B"
                                                                                                  }
                                                                                                }
                                                                                              }
                                                                                            ],
                                                                                            "name": "NODE_0003654",
                                                                                            "node_attrs": {
                                                                                              "clade_membership": {
                                                                                                "value": "20B"
                                                                                              },
                                                                                              "div": 12,
                                                                                              "custom_location": {
                                                                                                "confidence": {
                                                                                                  "Brazil": 0.002505467818737213,
                                                                                                  "Rio Grande do Sul": 0.9974926321281393
                                                                                                },
                                                                                                "entropy": 0.017536565036691674,
                                                                                                "value": "Rio Grande do Sul"
                                                                                              },
                                                                                              "num_date": {
                                                                                                "confidence": [
                                                                                                  2020.2549030638595,
                                                                                                  2020.5222855301429
                                                                                                ],
                                                                                                "value": 2020.415446559116
                                                                                              },
                                                                                              "subclade_membership": {
                                                                                                "value": "20B"
                                                                                              }
                                                                                            }
                                                                                          }
                                                                                        ],
                                                                                        "name": "NODE_0003653",
                                                                                        "node_attrs": {
                                                                                          "clade_membership": {
                                                                                            "value": "20B"
                                                                                          },
                                                                                          "div": 10,
                                                                                          "custom_location": {
                                                                                            "confidence": {
                                                                                              "Brazil": 0.02005351182752271,
                                                                                              "Rio Grande do Sul": 0.979933584000946
                                                                                            },
                                                                                            "entropy": 0.098412789755782,
                                                                                            "value": "Rio Grande do Sul"
                                                                                          },
                                                                                          "num_date": {
                                                                                            "confidence": [
                                                                                              2020.1953718750046,
                                                                                              2020.4605081823079
                                                                                            ],
                                                                                            "value": 2020.292090492201
                                                                                          },
                                                                                          "subclade_membership": {
                                                                                            "value": "20B"
                                                                                          }
                                                                                        }
                                                                                      },
                                                                                      {
                                                                                        "branch_attrs": {
                                                                                          "mutations": {}
                                                                                        },
                                                                                        "children": [
                                                                                          {
                                                                                            "branch_attrs": {
                                                                                              "mutations": {
                                                                                                "nuc": [
                                                                                                  "C186T"
                                                                                                ]
                                                                                              }
                                                                                            },
                                                                                            "children": [
                                                                                              {
                                                                                                "branch_attrs": {
                                                                                                  "labels": {
                                                                                                    "aa": "ORF1a: L730F, P2079L; ORF1b: K82R, D275N; ORF3a: T89A, H93Y, S171L; S: Q23K, V1176F"
                                                                                                  },
                                                                                                  "mutations": {
                                                                                                    "ORF1a": [
                                                                                                      "L730F",
                                                                                                      "P2079L"
                                                                                                    ],
                                                                                                    "ORF1b": [
                                                                                                      "K82R",
                                                                                                      "D275N"
                                                                                                    ],
                                                                                                    "ORF3a": [
                                                                                                      "T89A",
                                                                                                      "H93Y",
                                                                                                      "S171L"
                                                                                                    ],
                                                                                                    "S": [
                                                                                                      "Q23K",
                                                                                                      "V1176F"
                                                                                                    ],
                                                                                                    "nuc": [
                                                                                                      "C2453T",
                                                                                                      "C5512T",
                                                                                                      "C6040T",
                                                                                                      "C6501T",
                                                                                                      "G7936T",
                                                                                                      "T9643A",
                                                                                                      "A13712G",
                                                                                                      "G14290A",
                                                                                                      "C21629A",
                                                                                                      "G25088T",
                                                                                                      "A25657G",
                                                                                                      "C25669T",
                                                                                                      "C25904T",
                                                                                                      "C29095T"
                                                                                                    ]
                                                                                                  }
                                                                                                },
                                                                                                "children": [
                                                                                                  {
                                                                                                    "branch_attrs": {
                                                                                                      "labels": {
                                                                                                        "aa": "ORF1a: T2087I, A3755V"
                                                                                                      },
                                                                                                      "mutations": {
                                                                                                        "ORF1a": [
                                                                                                          "T2087I",
                                                                                                          "A3755V"
                                                                                                        ],
                                                                                                        "nuc": [
                                                                                                          "C6525T",
                                                                                                          "C11529T",
                                                                                                          "T15297C"
                                                                                                        ]
                                                                                                      }
                                                                                                    },
                                                                                                    "name": "Brazil/SP-1078/2021",
                                                                                                    "node_attrs": {

                                                                                                      "author": {
                                                                                                        "author": "Claudio Tavares Sacchi et al",
                                                                                                        "value": "Claudio Tavares Sacchi et al"
                                                                                                      },
                                                                                                      "clade_membership": {
                                                                                                        "value": "20B"
                                                                                                      },
                                                                                                      "country": {
                                                                                                        "value": "Brazil"
                                                                                                      },
                                                                                                      "div": 27,
                                                                                                      "division": {
                                                                                                        "value": "S\u00e3o Paulo"
                                                                                                      },
                                                                                                      "division_exposure": {
                                                                                                        "value": "S\u00e3o Paulo"
                                                                                                      },
                                                                                                      "gisaid_epi_isl": {
                                                                                                        "value": "EPI_ISL_940629"
                                                                                                      },
                                                                                                      "host": {
                                                                                                        "value": "Human"
                                                                                                      },
                                                                                                      "custom_location": {
                                                                                                        "confidence": {
                                                                                                          "Brazil": 1.0
                                                                                                        },
                                                                                                        "entropy": -1.000088900581841e-12,
                                                                                                        "value": "Brazil"
                                                                                                      },
                                                                                                      "location": {
                                                                                                        "value": "S\u00e3o Paulo"
                                                                                                      },
                                                                                                      "num_date": {
                                                                                                        "confidence": [
                                                                                                          2021.0671232876712,
                                                                                                          2021.0671232876712
                                                                                                        ],
                                                                                                        "value": 2021.0671232876712
                                                                                                      },
                                                                                                      "originating_lab": {
                                                                                                        "value": "Hospital Municipal Josanias Castanha Braga"
                                                                                                      },
                                                                                                      "pangolin_lineage": {
                                                                                                        "value": "B.1.1.33"
                                                                                                      },
                                                                                                      "recency": {
                                                                                                        "value": "One month ago"
                                                                                                      },
                                                                                                      "region": {
                                                                                                        "value": "South America"
                                                                                                      },
                                                                                                      "region_exposure": {
                                                                                                        "value": "South America"
                                                                                                      },

                                                                                                      "subclade_membership": {
                                                                                                        "value": "20B"
                                                                                                      },
                                                                                                      "submitting_lab": {
                                                                                                        "value": "Instituto Adolfo Lutz, Interdiciplinary Procedures Center, Strategic Laboratory"
                                                                                                      },
                                                                                                      "url": "https://www.gisaid.org"
                                                                                                    }
                                                                                                  },
                                                                                                  {
                                                                                                    "branch_attrs": {
                                                                                                      "labels": {
                                                                                                        "aa": "ORF1b: P1727L; S: G257S"
                                                                                                      },
                                                                                                      "mutations": {
                                                                                                        "ORF1b": [
                                                                                                          "P1727L"
                                                                                                        ],
                                                                                                        "S": [
                                                                                                          "G257S"
                                                                                                        ],
                                                                                                        "nuc": [
                                                                                                          "C18647T",
                                                                                                          "G22331A"
                                                                                                        ]
                                                                                                      }
                                                                                                    },
                                                                                                    "name": "Brazil/AM-21143408DG/2021",
                                                                                                    "node_attrs": {

                                                                                                      "author": {
                                                                                                        "author": "Valdinete Nascimento et al",
                                                                                                        "value": "Valdinete Nascimento et al B"
                                                                                                      },
                                                                                                      "clade_membership": {
                                                                                                        "value": "20B"
                                                                                                      },
                                                                                                      "country": {
                                                                                                        "value": "Brazil"
                                                                                                      },
                                                                                                      "div": 26,
                                                                                                      "division": {
                                                                                                        "value": "Amazonas BR"
                                                                                                      },
                                                                                                      "division_exposure": {
                                                                                                        "value": "Amazonas BR"
                                                                                                      },
                                                                                                      "gisaid_epi_isl": {
                                                                                                        "value": "EPI_ISL_1068265"
                                                                                                      },
                                                                                                      "host": {
                                                                                                        "value": "Human"
                                                                                                      },
                                                                                                      "custom_location": {
                                                                                                        "confidence": {
                                                                                                          "Brazil": 1.0
                                                                                                        },
                                                                                                        "entropy": -1.000088900581841e-12,
                                                                                                        "value": "Brazil"
                                                                                                      },
                                                                                                      "location": {
                                                                                                        "value": "Manaus"
                                                                                                      },
                                                                                                      "num_date": {
                                                                                                        "confidence": [
                                                                                                          2021.0150684931507,
                                                                                                          2021.0150684931507
                                                                                                        ],
                                                                                                        "value": 2021.0150684931507
                                                                                                      },
                                                                                                      "originating_lab": {
                                                                                                        "value": "Laboratorio de Ecologia de Doencas Transmissiveis na Amazonia, Instituto Leonidas e Maria Deane - Fiocruz Amazonia"
                                                                                                      },
                                                                                                      "pangolin_lineage": {
                                                                                                        "value": "B.1.1.33"
                                                                                                      },
                                                                                                      "recency": {
                                                                                                        "value": "One week ago"
                                                                                                      },
                                                                                                      "region": {
                                                                                                        "value": "South America"
                                                                                                      },
                                                                                                      "region_exposure": {
                                                                                                        "value": "South America"
                                                                                                      },

                                                                                                      "subclade_membership": {
                                                                                                        "value": "20B"
                                                                                                      },
                                                                                                      "submitting_lab": {
                                                                                                        "value": "Laboratorio de Ecologia de Doencas Transmissiveis na Amazonia, Instituto Leonidas e Maria Deane - Fiocruz Amazonia"
                                                                                                      },
                                                                                                      "url": "https://www.gisaid.org"
                                                                                                    }
                                                                                                  }
                                                                                                ],
                                                                                                "name": "NODE_0003695",
                                                                                                "node_attrs": {
                                                                                                  "clade_membership": {
                                                                                                    "value": "20B"
                                                                                                  },
                                                                                                  "div": 24,
                                                                                                  "custom_location": {
                                                                                                    "confidence": {
                                                                                                      "Brazil": 0.9945926417052204,
                                                                                                      "Rio Grande do Sul": 0.0052746439949828
                                                                                                    },
                                                                                                    "entropy": 0.0342936558705913,
                                                                                                    "value": "Brazil"
                                                                                                  },
                                                                                                  "num_date": {
                                                                                                    "confidence": [
                                                                                                      2020.8590357234382,
                                                                                                      2020.9980455719215
                                                                                                    ],
                                                                                                    "value": 2020.9620123881614
                                                                                                  },
                                                                                                  "subclade_membership": {
                                                                                                    "value": "20B"
                                                                                                  }
                                                                                                }
                                                                                              },
                                                                                              {
                                                                                                "branch_attrs": {
                                                                                                  "labels": {
                                                                                                    "aa": "ORF1a: T602I, L4391F"
                                                                                                  },
                                                                                                  "mutations": {
                                                                                                    "ORF1a": [
                                                                                                      "T602I",
                                                                                                      "L4391F"
                                                                                                    ],
                                                                                                    "nuc": [
                                                                                                      "C2070T",
                                                                                                      "C13436T",
                                                                                                      "C16954T",
                                                                                                      "T20955C",
                                                                                                      "C25611T",
                                                                                                      "C27092T"
                                                                                                    ]
                                                                                                  }
                                                                                                },
                                                                                                "children": [
                                                                                                  {
                                                                                                    "branch_attrs": {
                                                                                                      "labels": {
                                                                                                        "aa": "ORF1b: V345L"
                                                                                                      },
                                                                                                      "mutations": {
                                                                                                        "ORF1b": [
                                                                                                          "V345L"
                                                                                                        ],
                                                                                                        "nuc": [
                                                                                                          "G14500T"
                                                                                                        ]
                                                                                                      }
                                                                                                    },
                                                                                                    "name": "Brazil/SP-HIAE-ID05/2020",
                                                                                                    "node_attrs": {
                                                                                                      "author": {
                                                                                                        "author": "Deyvid Amgarten et al",
                                                                                                        "value": "Deyvid Amgarten et al"
                                                                                                      },
                                                                                                      "clade_membership": {
                                                                                                        "value": "20B"
                                                                                                      },
                                                                                                      "country": {
                                                                                                        "value": "Brazil"
                                                                                                      },
                                                                                                      "div": 17,
                                                                                                      "division": {
                                                                                                        "value": "Rio de Janeiro"
                                                                                                      },
                                                                                                      "division_exposure": {
                                                                                                        "value": "Rio de Janeiro"
                                                                                                      },
                                                                                                      "gisaid_epi_isl": {
                                                                                                        "value": "EPI_ISL_861871"
                                                                                                      },
                                                                                                      "host": {
                                                                                                        "value": "Human"
                                                                                                      },
                                                                                                      "custom_location": {
                                                                                                        "confidence": {
                                                                                                          "Brazil": 1.0
                                                                                                        },
                                                                                                        "entropy": -1.000088900581841e-12,
                                                                                                        "value": "Brazil"
                                                                                                      },
                                                                                                      "location": {
                                                                                                        "value": "Rio de Janeiro"
                                                                                                      },
                                                                                                      "num_date": {
                                                                                                        "confidence": [
                                                                                                          2020.5833333333333,
                                                                                                          2020.5833333333333
                                                                                                        ],
                                                                                                        "value": 2020.5833333333333
                                                                                                      },
                                                                                                      "originating_lab": {
                                                                                                        "value": "LATE - Laborat\u00f3rio de T\u00e9cnicas Especiais - Hospital Israelita Albert Einstein"
                                                                                                      },
                                                                                                      "pangolin_lineage": {
                                                                                                        "value": "B.1.1.33"
                                                                                                      },
                                                                                                      "recency": {
                                                                                                        "value": "Older"
                                                                                                      },
                                                                                                      "region": {
                                                                                                        "value": "South America"
                                                                                                      },
                                                                                                      "region_exposure": {
                                                                                                        "value": "South America"
                                                                                                      },

                                                                                                      "subclade_membership": {
                                                                                                        "value": "20B"
                                                                                                      },
                                                                                                      "submitting_lab": {
                                                                                                        "value": "LATE - Laborat\u00f3rio de T\u00e9cnicas Especiais - Hospital Israelita Albert Einstein"
                                                                                                      },
                                                                                                      "url": "https://www.gisaid.org"
                                                                                                    }
                                                                                                  },
                                                                                                  {
                                                                                                    "branch_attrs": {
                                                                                                      "mutations": {}
                                                                                                    },
                                                                                                    "children": [
                                                                                                      {
                                                                                                        "branch_attrs": {
                                                                                                          "labels": {
                                                                                                            "aa": "ORF1a: T4083M; S: V1104L"
                                                                                                          },
                                                                                                          "mutations": {
                                                                                                            "ORF1a": [
                                                                                                              "T4083M"
                                                                                                            ],
                                                                                                            "S": [
                                                                                                              "V1104L"
                                                                                                            ],
                                                                                                            "nuc": [
                                                                                                              "C12513T",
                                                                                                              "C19170T",
                                                                                                              "G24872T",
                                                                                                              "C28253T"
                                                                                                            ]
                                                                                                          }
                                                                                                        },
                                                                                                        "name": "Brazil/RJ-00484/2020",
                                                                                                        "node_attrs": {

                                                                                                          "author": {
                                                                                                            "author": "Carolina M Voloch et al",
                                                                                                            "value": "Carolina M Voloch et al"
                                                                                                          },
                                                                                                          "clade_membership": {
                                                                                                            "value": "20B"
                                                                                                          },
                                                                                                          "country": {
                                                                                                            "value": "Brazil"
                                                                                                          },
                                                                                                          "div": 20,
                                                                                                          "division": {
                                                                                                            "value": "Rio de Janeiro"
                                                                                                          },
                                                                                                          "division_exposure": {
                                                                                                            "value": "Rio de Janeiro"
                                                                                                          },
                                                                                                          "gisaid_epi_isl": {
                                                                                                            "value": "EPI_ISL_717878"
                                                                                                          },
                                                                                                          "host": {
                                                                                                            "value": "Human"
                                                                                                          },
                                                                                                          "custom_location": {
                                                                                                            "confidence": {
                                                                                                              "Brazil": 1.0
                                                                                                            },
                                                                                                            "entropy": -1.000088900581841e-12,
                                                                                                            "value": "Brazil"
                                                                                                          },
                                                                                                          "location": {
                                                                                                            "value": "Rio de Janeiro"
                                                                                                          },
                                                                                                          "num_date": {
                                                                                                            "confidence": [
                                                                                                              2020.818306010929,
                                                                                                              2020.818306010929
                                                                                                            ],
                                                                                                            "value": 2020.818306010929
                                                                                                          },
                                                                                                          "originating_lab": {
                                                                                                            "value": "Laboratorio de Virologia Molecular / UFRJ"
                                                                                                          },
                                                                                                          "pangolin_lineage": {
                                                                                                            "value": "B.1.1.10"
                                                                                                          },
                                                                                                          "recency": {
                                                                                                            "value": "Older"
                                                                                                          },
                                                                                                          "region": {
                                                                                                            "value": "South America"
                                                                                                          },
                                                                                                          "region_exposure": {
                                                                                                            "value": "South America"
                                                                                                          },

                                                                                                          "subclade_membership": {
                                                                                                            "value": "20B"
                                                                                                          },
                                                                                                          "submitting_lab": {
                                                                                                            "value": "Bioinformatics Laboratory / LNCC"
                                                                                                          },
                                                                                                          "url": "https://www.gisaid.org"
                                                                                                        }
                                                                                                      },
                                                                                                      {
                                                                                                        "branch_attrs": {
                                                                                                          "labels": {
                                                                                                            "aa": "ORF1a: K419R, V2061F, A3657V"
                                                                                                          },
                                                                                                          "mutations": {
                                                                                                            "ORF1a": [
                                                                                                              "K419R",
                                                                                                              "V2061F",
                                                                                                              "A3657V"
                                                                                                            ],
                                                                                                            "nuc": [
                                                                                                              "A1521G",
                                                                                                              "G6446T",
                                                                                                              "G10642T",
                                                                                                              "C11235T",
                                                                                                              "G13459T",
                                                                                                              "G29751C"
                                                                                                            ]
                                                                                                          }
                                                                                                        },
                                                                                                        "name": "Brazil/RJ-00483/2020",
                                                                                                        "node_attrs": {

                                                                                                          "author": {
                                                                                                            "author": "Carolina M Voloch et al",
                                                                                                            "value": "Carolina M Voloch et al"
                                                                                                          },
                                                                                                          "clade_membership": {
                                                                                                            "value": "20B"
                                                                                                          },
                                                                                                          "country": {
                                                                                                            "value": "Brazil"
                                                                                                          },
                                                                                                          "div": 22,
                                                                                                          "division": {
                                                                                                            "value": "Rio de Janeiro"
                                                                                                          },
                                                                                                          "division_exposure": {
                                                                                                            "value": "Rio de Janeiro"
                                                                                                          },
                                                                                                          "gisaid_epi_isl": {
                                                                                                            "value": "EPI_ISL_717877"
                                                                                                          },
                                                                                                          "host": {
                                                                                                            "value": "Human"
                                                                                                          },
                                                                                                          "custom_location": {
                                                                                                            "confidence": {
                                                                                                              "Brazil": 1.0
                                                                                                            },
                                                                                                            "entropy": -1.000088900581841e-12,
                                                                                                            "value": "Brazil"
                                                                                                          },
                                                                                                          "location": {
                                                                                                            "value": "Rio de Janeiro"
                                                                                                          },
                                                                                                          "num_date": {
                                                                                                            "confidence": [
                                                                                                              2020.818306010929,
                                                                                                              2020.818306010929
                                                                                                            ],
                                                                                                            "value": 2020.818306010929
                                                                                                          },
                                                                                                          "originating_lab": {
                                                                                                            "value": "Laboratorio de Virologia Molecular / UFRJ"
                                                                                                          },
                                                                                                          "pangolin_lineage": {
                                                                                                            "value": "B.1.1.33"
                                                                                                          },
                                                                                                          "recency": {
                                                                                                            "value": "Older"
                                                                                                          },
                                                                                                          "region": {
                                                                                                            "value": "South America"
                                                                                                          },
                                                                                                          "region_exposure": {
                                                                                                            "value": "South America"
                                                                                                          },

                                                                                                          "subclade_membership": {
                                                                                                            "value": "20B"
                                                                                                          },
                                                                                                          "submitting_lab": {
                                                                                                            "value": "Bioinformatics Laboratory / LNCC"
                                                                                                          },
                                                                                                          "url": "https://www.gisaid.org"
                                                                                                        }
                                                                                                      }
                                                                                                    ],
                                                                                                    "name": "NODE_0002349",
                                                                                                    "node_attrs": {
                                                                                                      "clade_membership": {
                                                                                                        "value": "20B"
                                                                                                      },
                                                                                                      "div": 16,
                                                                                                      "custom_location": {
                                                                                                        "confidence": {
                                                                                                          "Brazil": 0.9986177418972481,
                                                                                                          "Rio Grande do Sul": 0.0012608286779824912
                                                                                                        },
                                                                                                        "entropy": 0.010940224411178583,
                                                                                                        "value": "Brazil"
                                                                                                      },
                                                                                                      "num_date": {
                                                                                                        "confidence": [
                                                                                                          2020.4964757418745,
                                                                                                          2020.6549637132073
                                                                                                        ],
                                                                                                        "value": 2020.5884050018071
                                                                                                      },
                                                                                                      "subclade_membership": {
                                                                                                        "value": "20B"
                                                                                                      }
                                                                                                    }
                                                                                                  }
                                                                                                ],
                                                                                                "name": "NODE_0003696",
                                                                                                "node_attrs": {
                                                                                                  "clade_membership": {
                                                                                                    "value": "20B"
                                                                                                  },
                                                                                                  "div": 16,
                                                                                                  "custom_location": {
                                                                                                    "confidence": {
                                                                                                      "Brazil": 0.9941328168619554,
                                                                                                      "Rio Grande do Sul": 0.005729062972659796
                                                                                                    },
                                                                                                    "entropy": 0.036705093280838805,
                                                                                                    "value": "Brazil"
                                                                                                  },
                                                                                                  "num_date": {
                                                                                                    "confidence": [
                                                                                                      2020.4881542225128,
                                                                                                      2020.5833333333333
                                                                                                    ],
                                                                                                    "value": 2020.5585353728427
                                                                                                  },
                                                                                                  "subclade_membership": {
                                                                                                    "value": "20B"
                                                                                                  }
                                                                                                }
                                                                                              }
                                                                                            ],
                                                                                            "name": "NODE_0003694",
                                                                                            "node_attrs": {
                                                                                              "clade_membership": {
                                                                                                "value": "20B"
                                                                                              },
                                                                                              "div": 10,
                                                                                              "custom_location": {
                                                                                                "confidence": {
                                                                                                  "Brazil": 0.9470420160306375,
                                                                                                  "Rio Grande do Sul": 0.05266663251615843
                                                                                                },
                                                                                                "entropy": 0.20904669885109753,
                                                                                                "value": "Brazil"
                                                                                              },
                                                                                              "num_date": {
                                                                                                "confidence": [
                                                                                                  2020.2004990507182,
                                                                                                  2020.4525842641444
                                                                                                ],
                                                                                                "value": 2020.3012411511033
                                                                                              },
                                                                                              "subclade_membership": {
                                                                                                "value": "20B"
                                                                                              }
                                                                                            }
                                                                                          },
                                                                                          {
                                                                                            "branch_attrs": {
                                                                                              "mutations": {}
                                                                                            },
                                                                                            "children": [
                                                                                              {
                                                                                                "branch_attrs": {
                                                                                                  "labels": {
                                                                                                    "aa": "N: P168S"
                                                                                                  },
                                                                                                  "mutations": {
                                                                                                    "N": [
                                                                                                      "P168S"
                                                                                                    ],
                                                                                                    "nuc": [
                                                                                                      "A5089G",
                                                                                                      "C8293T",
                                                                                                      "A22720G",
                                                                                                      "C28775T"
                                                                                                    ]
                                                                                                  }
                                                                                                },
                                                                                                "children": [
                                                                                                  {
                                                                                                    "branch_attrs": {
                                                                                                      "mutations": {
                                                                                                        "nuc": [
                                                                                                          "C15108T"
                                                                                                        ]
                                                                                                      }
                                                                                                    },
                                                                                                    "children": [
                                                                                                      {
                                                                                                        "branch_attrs": {
                                                                                                          "mutations": {}
                                                                                                        },
                                                                                                        "name": "Uruguay/TYT-M57/2020",
                                                                                                        "node_attrs": {
                                                                                                          "author": {
                                                                                                            "author": "Daiana Mir et al",
                                                                                                            "value": "Daiana Mir et al"
                                                                                                          },
                                                                                                          "clade_membership": {
                                                                                                            "value": "20B"
                                                                                                          },
                                                                                                          "country": {
                                                                                                            "value": "Uruguay"
                                                                                                          },
                                                                                                          "div": 14,
                                                                                                          "division": {
                                                                                                            "value": "Treinta y Tres"
                                                                                                          },
                                                                                                          "division_exposure": {
                                                                                                            "value": "Treinta y Tres"
                                                                                                          },
                                                                                                          "gisaid_epi_isl": {
                                                                                                            "value": "EPI_ISL_749151"
                                                                                                          },
                                                                                                          "host": {
                                                                                                            "value": "Human"
                                                                                                          },
                                                                                                          "custom_location": {
                                                                                                            "confidence": {
                                                                                                              "South America": 0.9999999999999999
                                                                                                            },
                                                                                                            "entropy": -9.99866855976916e-13,
                                                                                                            "value": "South America"
                                                                                                          },
                                                                                                          "num_date": {
                                                                                                            "confidence": [
                                                                                                              2020.4631147540983,
                                                                                                              2020.4631147540983
                                                                                                            ],
                                                                                                            "value": 2020.4631147540983
                                                                                                          },
                                                                                                          "originating_lab": {
                                                                                                            "value": "Sanatorio Americano"
                                                                                                          },
                                                                                                          "pangolin_lineage": {
                                                                                                            "value": "B.1.1.33"
                                                                                                          },
                                                                                                          "recency": {
                                                                                                            "value": "Older"
                                                                                                          },
                                                                                                          "region": {
                                                                                                            "value": "South America"
                                                                                                          },
                                                                                                          "region_exposure": {
                                                                                                            "value": "South America"
                                                                                                          },
                                                                                                          "subclade_membership": {
                                                                                                            "value": "20B"
                                                                                                          },
                                                                                                          "submitting_lab": {
                                                                                                            "value": "Institut Pasteur de Montevideo"
                                                                                                          },
                                                                                                          "url": "https://www.gisaid.org"
                                                                                                        }
                                                                                                      },
                                                                                                      {
                                                                                                        "branch_attrs": {
                                                                                                          "mutations": {
                                                                                                            "nuc": [
                                                                                                              "T9481C",
                                                                                                              "C28657T"
                                                                                                            ]
                                                                                                          }
                                                                                                        },
                                                                                                        "name": "Uruguay/TYT-M132/2020",
                                                                                                        "node_attrs": {
                                                                                                          "author": {
                                                                                                            "author": "Daiana Mir et al",
                                                                                                            "value": "Daiana Mir et al"
                                                                                                          },
                                                                                                          "clade_membership": {
                                                                                                            "value": "20B"
                                                                                                          },
                                                                                                          "country": {
                                                                                                            "value": "Uruguay"
                                                                                                          },
                                                                                                          "div": 16,
                                                                                                          "division": {
                                                                                                            "value": "Treinta y Tres"
                                                                                                          },
                                                                                                          "division_exposure": {
                                                                                                            "value": "Treinta y Tres"
                                                                                                          },
                                                                                                          "gisaid_epi_isl": {
                                                                                                            "value": "EPI_ISL_750256"
                                                                                                          },
                                                                                                          "host": {
                                                                                                            "value": "Human"
                                                                                                          },
                                                                                                          "custom_location": {
                                                                                                            "confidence": {
                                                                                                              "South America": 0.9999999999999999
                                                                                                            },
                                                                                                            "entropy": -9.99866855976916e-13,
                                                                                                            "value": "South America"
                                                                                                          },
                                                                                                          "num_date": {
                                                                                                            "confidence": [
                                                                                                              2020.4986338797814,
                                                                                                              2020.4986338797814
                                                                                                            ],
                                                                                                            "value": 2020.4986338797814
                                                                                                          },
                                                                                                          "originating_lab": {
                                                                                                            "value": "Sanatorio Americano"
                                                                                                          },
                                                                                                          "pangolin_lineage": {
                                                                                                            "value": "B.1.1.33"
                                                                                                          },
                                                                                                          "recency": {
                                                                                                            "value": "Older"
                                                                                                          },
                                                                                                          "region": {
                                                                                                            "value": "South America"
                                                                                                          },
                                                                                                          "region_exposure": {
                                                                                                            "value": "South America"
                                                                                                          },
                                                                                                          "subclade_membership": {
                                                                                                            "value": "20B"
                                                                                                          },
                                                                                                          "submitting_lab": {
                                                                                                            "value": "Institut Pasteur de Montevideo"
                                                                                                          },
                                                                                                          "url": "https://www.gisaid.org"
                                                                                                        }
                                                                                                      }
                                                                                                    ],
                                                                                                    "name": "NODE_0003803",
                                                                                                    "node_attrs": {
                                                                                                      "clade_membership": {
                                                                                                        "value": "20B"
                                                                                                      },
                                                                                                      "div": 14,
                                                                                                      "custom_location": {
                                                                                                        "confidence": {
                                                                                                          "Brazil": 0.002754445261101496,
                                                                                                          "Europe": 0.0017997045524064327,
                                                                                                          "South America": 0.994762897097539
                                                                                                        },
                                                                                                        "entropy": 0.0386726530563178,
                                                                                                        "value": "South America"
                                                                                                      },
                                                                                                      "num_date": {
                                                                                                        "confidence": [
                                                                                                          2020.4218372919368,
```
