## Supplementary Data 2 for "Emergence of the novel SARS-CoV-2 lineage P.4.1 and massive spread of P.2 in South Brazil": ncov_CVL_RS_South_America_14Abr2021.json (part 34 of 64)

```
                                                                                                          2020.4631147540983
                                                                                                        ],
                                                                                                        "value": 2020.4631147540983
                                                                                                      },
                                                                                                      "subclade_membership": {
                                                                                                        "value": "20B"
                                                                                                      }
                                                                                                    }
                                                                                                  },
                                                                                                  {
                                                                                                    "branch_attrs": {
                                                                                                      "mutations": {}
                                                                                                    },
                                                                                                    "children": [
                                                                                                      {
                                                                                                        "branch_attrs": {
                                                                                                          "mutations": {}
                                                                                                        },
                                                                                                        "name": "Uruguay/TYT-M70/2020",
                                                                                                        "node_attrs": {
                                                                                                          "author": {
                                                                                                            "author": "Daiana Mir et al",
                                                                                                            "value": "Daiana Mir et al"
                                                                                                          },
                                                                                                          "clade_membership": {
                                                                                                            "value": "20B"
                                                                                                          },
                                                                                                          "country": {
                                                                                                            "value": "Uruguay"
                                                                                                          },
                                                                                                          "div": 13,
                                                                                                          "division": {
                                                                                                            "value": "Treinta y Tres"
                                                                                                          },
                                                                                                          "division_exposure": {
                                                                                                            "value": "Treinta y Tres"
                                                                                                          },
                                                                                                          "gisaid_epi_isl": {
                                                                                                            "value": "EPI_ISL_750161"
                                                                                                          },
                                                                                                          "host": {
                                                                                                            "value": "Human"
                                                                                                          },
                                                                                                          "custom_location": {
                                                                                                            "confidence": {
                                                                                                              "South America": 0.9999999999999999
                                                                                                            },
                                                                                                            "entropy": -9.99866855976916e-13,
                                                                                                            "value": "South America"
                                                                                                          },
                                                                                                          "num_date": {
                                                                                                            "confidence": [
                                                                                                              2020.47131147541,
                                                                                                              2020.47131147541
                                                                                                            ],
                                                                                                            "value": 2020.47131147541
                                                                                                          },
                                                                                                          "originating_lab": {
                                                                                                            "value": "Sanatorio Americano"
                                                                                                          },
                                                                                                          "pangolin_lineage": {
                                                                                                            "value": "B.1.1.33"
                                                                                                          },
                                                                                                          "recency": {
                                                                                                            "value": "Older"
                                                                                                          },
                                                                                                          "region": {
                                                                                                            "value": "South America"
                                                                                                          },
                                                                                                          "region_exposure": {
                                                                                                            "value": "South America"
                                                                                                          },
                                                                                                          "subclade_membership": {
                                                                                                            "value": "20B"
                                                                                                          },
                                                                                                          "submitting_lab": {
                                                                                                            "value": "Institut Pasteur de Montevideo"
                                                                                                          },
                                                                                                          "url": "https://www.gisaid.org"
                                                                                                        }
                                                                                                      },
                                                                                                      {
                                                                                                        "branch_attrs": {
                                                                                                          "labels": {
                                                                                                            "aa": "N: R36Q; ORF1a: L3606F; ORF7a: A79X, R80-, S81-, V82-, S83X, *122X; ORF9b: D33N"
                                                                                                          },
                                                                                                          "mutations": {
                                                                                                            "N": [
                                                                                                              "R36Q"
                                                                                                            ],
                                                                                                            "ORF1a": [
                                                                                                              "L3606F"
                                                                                                            ],
                                                                                                            "ORF7a": [
                                                                                                              "A79X",
                                                                                                              "R80-",
                                                                                                              "S81-",
                                                                                                              "V82-",
                                                                                                              "S83X",
                                                                                                              "*122X"
                                                                                                            ],
                                                                                                            "ORF9b": [
                                                                                                              "D33N"
                                                                                                            ],
                                                                                                            "nuc": [
                                                                                                              "G11083T",
                                                                                                              "C27629-",
                                                                                                              "C27630-",
                                                                                                              "A27631-",
                                                                                                              "G27632-",
                                                                                                              "A27633-",
                                                                                                              "T27634-",
                                                                                                              "C27635-",
                                                                                                              "A27636-",
                                                                                                              "G27637-",
                                                                                                              "T27638-",
                                                                                                              "T27639-",
                                                                                                              "T27640-",
                                                                                                              "G28380A"
                                                                                                            ]
                                                                                                          }
                                                                                                        },
                                                                                                        "name": "Uruguay/M284/2020",
                                                                                                        "node_attrs": {
                                                                                                          "author": {
                                                                                                            "author": "Panzera et al",
                                                                                                            "value": "Panzera et al"
                                                                                                          },
                                                                                                          "clade_membership": {
                                                                                                            "value": "20B"
                                                                                                          },
                                                                                                          "country": {
                                                                                                            "value": "Uruguay"
                                                                                                          },
                                                                                                          "div": 15,
                                                                                                          "division": {
                                                                                                            "value": "Uruguay"
                                                                                                          },
                                                                                                          "division_exposure": {
                                                                                                            "value": "Uruguay"
                                                                                                          },
                                                                                                          "genbank_accession": {
                                                                                                            "value": "MW298637.1"
                                                                                                          },
                                                                                                          "gisaid_epi_isl": {
                                                                                                            "value": "EPI_ISL_936380"
                                                                                                          },
                                                                                                          "host": {
                                                                                                            "value": "Human"
                                                                                                          },
                                                                                                          "custom_location": {
                                                                                                            "confidence": {
                                                                                                              "South America": 0.9999999999999999
                                                                                                            },
                                                                                                            "entropy": -9.99866855976916e-13,
                                                                                                            "value": "South America"
                                                                                                          },
                                                                                                          "num_date": {
                                                                                                            "confidence": [
                                                                                                              2020.5341530054645,
                                                                                                              2020.5341530054645
                                                                                                            ],
                                                                                                            "value": 2020.5341530054645
                                                                                                          },
                                                                                                          "originating_lab": {
                                                                                                            "value": "Genetica y Virologia, Facultad de Ciencias"
                                                                                                          },
                                                                                                          "pangolin_lineage": {
                                                                                                            "value": "B.1.1.33"
                                                                                                          },
                                                                                                          "recency": {
                                                                                                            "value": "Older"
                                                                                                          },
                                                                                                          "region": {
                                                                                                            "value": "South America"
                                                                                                          },
                                                                                                          "region_exposure": {
                                                                                                            "value": "South America"
                                                                                                          },
                                                                                                          "subclade_membership": {
                                                                                                            "value": "20B"
                                                                                                          },
                                                                                                          "submitting_lab": {
                                                                                                            "value": "Genetica y Virologia, Facultad de Ciencias"
                                                                                                          },
                                                                                                          "url": "https://www.gisaid.org"
                                                                                                        }
                                                                                                      }
                                                                                                    ],
                                                                                                    "name": "NODE_0002395",
                                                                                                    "node_attrs": {
                                                                                                      "clade_membership": {
                                                                                                        "value": "20B"
                                                                                                      },
                                                                                                      "div": 13,
                                                                                                      "custom_location": {
                                                                                                        "confidence": {
                                                                                                          "Brazil": 0.002754445261101496,
                                                                                                          "Europe": 0.0017997045524064327,
                                                                                                          "South America": 0.994762897097539
                                                                                                        },
                                                                                                        "entropy": 0.0386726530563178,
                                                                                                        "value": "South America"
                                                                                                      },
                                                                                                      "num_date": {
                                                                                                        "confidence": [
                                                                                                          2020.4141358280365,
                                                                                                          2020.47131147541
                                                                                                        ],
                                                                                                        "value": 2020.47131147541
                                                                                                      },
                                                                                                      "subclade_membership": {
                                                                                                        "value": "20B"
                                                                                                      }
                                                                                                    }
                                                                                                  }
                                                                                                ],
                                                                                                "name": "NODE_0003801",
                                                                                                "node_attrs": {
                                                                                                  "clade_membership": {
                                                                                                    "value": "20B"
                                                                                                  },
                                                                                                  "div": 13,
                                                                                                  "custom_location": {
                                                                                                    "confidence": {
                                                                                                      "Brazil": 0.04299235929895275,
                                                                                                      "Europe": 0.006122139034551563,
                                                                                                      "Rio Grande do Sul": 0.006890316254351781,
                                                                                                      "South America": 0.9418412060956679
                                                                                                    },
                                                                                                    "entropy": 0.27275166256143224,
                                                                                                    "value": "South America"
                                                                                                  },
                                                                                                  "num_date": {
                                                                                                    "confidence": [
                                                                                                      2020.3631745508126,
                                                                                                      2020.459916447448
                                                                                                    ],
                                                                                                    "value": 2020.4173164979918
                                                                                                  },
                                                                                                  "subclade_membership": {
                                                                                                    "value": "20B"
                                                                                                  }
                                                                                                }
                                                                                              },
                                                                                              {
                                                                                                "branch_attrs": {
                                                                                                  "labels": {
                                                                                                    "aa": "ORF1a: A3070V, Q3893H"
                                                                                                  },
                                                                                                  "mutations": {
                                                                                                    "ORF1a": [
                                                                                                      "A3070V",
                                                                                                      "Q3893H"
                                                                                                    ],
                                                                                                    "nuc": [
                                                                                                      "C9474T",
                                                                                                      "G11944T"
                                                                                                    ]
                                                                                                  }
                                                                                                },
                                                                                                "children": [
                                                                                                  {
                                                                                                    "branch_attrs": {
                                                                                                      "mutations": {}
                                                                                                    },
                                                                                                    "name": "Brazil/00038CVL/2020",
                                                                                                    "node_attrs": {

                                                                                                      "author": {
                                                                                                        "author": "Sant'Anna et al.",
                                                                                                        "value": "Sant'Anna et al."
                                                                                                      },
                                                                                                      "clade_membership": {
                                                                                                        "value": "20B"
                                                                                                      },
                                                                                                      "country": {
                                                                                                        "value": "Brazil"
                                                                                                      },
                                                                                                      "div": 11,
                                                                                                      "division": {
                                                                                                        "value": "Rio Grande do Sul"
                                                                                                      },
                                                                                                      "division_exposure": {
                                                                                                        "value": "Rio Grande do Sul"
                                                                                                      },
                                                                                                      "host": {
                                                                                                        "value": "human"
                                                                                                      },
                                                                                                      "custom_location": {
                                                                                                        "confidence": {
                                                                                                          "Rio Grande do Sul": 1.0
                                                                                                        },
                                                                                                        "entropy": -1.000088900581841e-12,
                                                                                                        "value": "Rio Grande do Sul"
                                                                                                      },
                                                                                                      "location": {
                                                                                                        "value": "Novo Hamburgo"
                                                                                                      },
                                                                                                      "num_date": {
                                                                                                        "confidence": [
                                                                                                          2020.301912568306,
                                                                                                          2020.301912568306
                                                                                                        ],
                                                                                                        "value": 2020.301912568306
                                                                                                      },
                                                                                                      "originating_lab": {
                                                                                                        "value": "Funda\u00e7\u00e3o Hospitalar de Sapucaia do Sul"
                                                                                                      },
                                                                                                      "pangolin_lineage": {
                                                                                                        "value": "B.1.1.33"
                                                                                                      },
                                                                                                      "recency": {
                                                                                                        "value": "1-2 days ago"
                                                                                                      },
                                                                                                      "regiao": {
                                                                                                        "value": "novo_hamburgo"
                                                                                                      },
                                                                                                      "region": {
                                                                                                        "value": "South America"
                                                                                                      },
                                                                                                      "region_exposure": {
                                                                                                        "value": "South America"
                                                                                                      },

                                                                                                      "subclade_membership": {
                                                                                                        "value": "20B"
                                                                                                      },
                                                                                                      "submitting_lab": {
                                                                                                        "value": "epiclin"
                                                                                                      }
                                                                                                    }
                                                                                                  },
                                                                                                  {
                                                                                                    "branch_attrs": {
                                                                                                      "mutations": {}
                                                                                                    },
                                                                                                    "children": [
                                                                                                      {
                                                                                                        "branch_attrs": {
                                                                                                          "mutations": {}
                                                                                                        },
                                                                                                        "children": [
                                                                                                          {
                                                                                                            "branch_attrs": {
                                                                                                              "mutations": {
                                                                                                                "nuc": [
                                                                                                                  "C367T"
                                                                                                                ]
                                                                                                              }
                                                                                                            },
                                                                                                            "name": "Brazil/0529CVL/2020",
                                                                                                            "node_attrs": {

                                                                                                              "author": {
                                                                                                                "author": "Sant'Anna et al.",
                                                                                                                "value": "Sant'Anna et al."
                                                                                                              },
                                                                                                              "clade_membership": {
                                                                                                                "value": "20B"
                                                                                                              },
                                                                                                              "country": {
                                                                                                                "value": "Brazil"
                                                                                                              },
                                                                                                              "div": 12,
                                                                                                              "division": {
                                                                                                                "value": "Rio Grande do Sul"
                                                                                                              },
                                                                                                              "division_exposure": {
                                                                                                                "value": "Rio Grande do Sul"
                                                                                                              },
                                                                                                              "host": {
                                                                                                                "value": "human"
                                                                                                              },
                                                                                                              "custom_location": {
                                                                                                                "confidence": {
                                                                                                                  "Rio Grande do Sul": 0.9999999999999999
                                                                                                                },
                                                                                                                "entropy": -9.99866855976916e-13,
                                                                                                                "value": "Rio Grande do Sul"
                                                                                                              },
                                                                                                              "location": {
                                                                                                                "value": "Sapucaia do Sul"
                                                                                                              },
                                                                                                              "num_date": {
                                                                                                                "confidence": [
                                                                                                                  2020.370218579235,
                                                                                                                  2020.370218579235
                                                                                                                ],
                                                                                                                "value": 2020.370218579235
                                                                                                              },
                                                                                                              "originating_lab": {
                                                                                                                "value": "Vigil\u00e2ncia em Sa\u00fade de Sapucaia do Sul"
                                                                                                              },
                                                                                                              "pangolin_lineage": {
                                                                                                                "value": "B.1.1.33"
                                                                                                              },
                                                                                                              "recency": {
                                                                                                                "value": "1-2 days ago"
                                                                                                              },
                                                                                                              "regiao": {
                                                                                                                "value": "canoas"
                                                                                                              },
                                                                                                              "region": {
                                                                                                                "value": "South America"
                                                                                                              },
                                                                                                              "region_exposure": {
                                                                                                                "value": "South America"
                                                                                                              },

                                                                                                              "subclade_membership": {
                                                                                                                "value": "20B"
                                                                                                              },
                                                                                                              "submitting_lab": {
                                                                                                                "value": "epiclin"
                                                                                                              }
                                                                                                            }
                                                                                                          },
                                                                                                          {
                                                                                                            "branch_attrs": {
                                                                                                              "mutations": {}
                                                                                                            },
                                                                                                            "children": [
                                                                                                              {
                                                                                                                "branch_attrs": {
                                                                                                                  "mutations": {}
                                                                                                                },
                                                                                                                "children": [
                                                                                                                  {
                                                                                                                    "branch_attrs": {
                                                                                                                      "mutations": {}
                                                                                                                    },
                                                                                                                    "name": "Brazil/0217CVL/2020",
                                                                                                                    "node_attrs": {

                                                                                                                      "author": {
                                                                                                                        "author": "Sant'Anna et al.",
                                                                                                                        "value": "Sant'Anna et al."
                                                                                                                      },
                                                                                                                      "clade_membership": {
                                                                                                                        "value": "20B"
                                                                                                                      },
                                                                                                                      "country": {
                                                                                                                        "value": "Brazil"
                                                                                                                      },
                                                                                                                      "div": 11,
                                                                                                                      "division": {
                                                                                                                        "value": "Rio Grande do Sul"
                                                                                                                      },
                                                                                                                      "division_exposure": {
                                                                                                                        "value": "Rio Grande do Sul"
                                                                                                                      },
                                                                                                                      "host": {
                                                                                                                        "value": "human"
                                                                                                                      },
                                                                                                                      "custom_location": {
                                                                                                                        "confidence": {
                                                                                                                          "Rio Grande do Sul": 1.0
                                                                                                                        },
                                                                                                                        "entropy": -1.000088900581841e-12,
                                                                                                                        "value": "Rio Grande do Sul"
                                                                                                                      },
                                                                                                                      "location": {
                                                                                                                        "value": "Sapucaia do Sul"
                                                                                                                      },
                                                                                                                      "num_date": {
                                                                                                                        "confidence": [
                                                                                                                          2020.3292349726776,
                                                                                                                          2020.3292349726776
                                                                                                                        ],
                                                                                                                        "value": 2020.3292349726776
                                                                                                                      },
                                                                                                                      "originating_lab": {
                                                                                                                        "value": "Hospital Regina"
                                                                                                                      },
                                                                                                                      "pangolin_lineage": {
                                                                                                                        "value": "B.1.1.33"
                                                                                                                      },
                                                                                                                      "recency": {
                                                                                                                        "value": "1-2 days ago"
                                                                                                                      },
                                                                                                                      "regiao": {
                                                                                                                        "value": "canoas"
                                                                                                                      },
                                                                                                                      "region": {
                                                                                                                        "value": "South America"
                                                                                                                      },
                                                                                                                      "region_exposure": {
                                                                                                                        "value": "South America"
                                                                                                                      },

                                                                                                                      "subclade_membership": {
                                                                                                                        "value": "20B"
                                                                                                                      },
                                                                                                                      "submitting_lab": {
                                                                                                                        "value": "epiclin"
                                                                                                                      }
                                                                                                                    }
                                                                                                                  },
                                                                                                                  {
                                                                                                                    "branch_attrs": {
                                                                                                                      "mutations": {}
                                                                                                                    },
                                                                                                                    "name": "Brazil/0200CVL/2020",
                                                                                                                    "node_attrs": {

                                                                                                                      "author": {
                                                                                                                        "author": "Sant'Anna et al.",
                                                                                                                        "value": "Sant'Anna et al."
                                                                                                                      },
                                                                                                                      "clade_membership": {
                                                                                                                        "value": "20B"
                                                                                                                      },
                                                                                                                      "country": {
                                                                                                                        "value": "Brazil"
                                                                                                                      },
                                                                                                                      "div": 11,
                                                                                                                      "division": {
                                                                                                                        "value": "Rio Grande do Sul"
                                                                                                                      },
                                                                                                                      "division_exposure": {
                                                                                                                        "value": "Rio Grande do Sul"
                                                                                                                      },
                                                                                                                      "host": {
                                                                                                                        "value": "human"
                                                                                                                      },
                                                                                                                      "custom_location": {
                                                                                                                        "confidence": {
                                                                                                                          "Rio Grande do Sul": 1.0
                                                                                                                        },
                                                                                                                        "entropy": -1.000088900581841e-12,
                                                                                                                        "value": "Rio Grande do Sul"
                                                                                                                      },
                                                                                                                      "location": {
                                                                                                                        "value": "Sapucaia do Sul"
                                                                                                                      },
                                                                                                                      "num_date": {
                                                                                                                        "confidence": [
                                                                                                                          2020.3265027322404,
                                                                                                                          2020.3265027322404
                                                                                                                        ],
                                                                                                                        "value": 2020.3265027322404
                                                                                                                      },
                                                                                                                      "originating_lab": {
                                                                                                                        "value": "Unidade de Pronto Atendimento de Sapucaia do Sul"
                                                                                                                      },
                                                                                                                      "pangolin_lineage": {
                                                                                                                        "value": "B.1.1.33"
                                                                                                                      },
                                                                                                                      "recency": {
                                                                                                                        "value": "1-2 days ago"
                                                                                                                      },
                                                                                                                      "regiao": {
                                                                                                                        "value": "canoas"
                                                                                                                      },
                                                                                                                      "region": {
                                                                                                                        "value": "South America"
                                                                                                                      },
                                                                                                                      "region_exposure": {
                                                                                                                        "value": "South America"
                                                                                                                      },

                                                                                                                      "subclade_membership": {
                                                                                                                        "value": "20B"
                                                                                                                      },
                                                                                                                      "submitting_lab": {
                                                                                                                        "value": "epiclin"
                                                                                                                      }
                                                                                                                    }
                                                                                                                  }
                                                                                                                ],
                                                                                                                "name": "NODE_0002400",
                                                                                                                "node_attrs": {
                                                                                                                  "clade_membership": {
                                                                                                                    "value": "20B"
                                                                                                                  },
                                                                                                                  "div": 11,
                                                                                                                  "custom_location": {
                                                                                                                    "confidence": {
                                                                                                                      "Rio Grande do Sul": 0.999219213638492
                                                                                                                    },
                                                                                                                    "entropy": 0.006375046503850721,
                                                                                                                    "value": "Rio Grande do Sul"
                                                                                                                  },
                                                                                                                  "num_date": {
                                                                                                                    "confidence": [
                                                                                                                      2020.3073326089573,
                                                                                                                      2020.3265027322404
                                                                                                                    ],
                                                                                                                    "value": 2020.3265027322404
                                                                                                                  },
                                                                                                                  "subclade_membership": {
                                                                                                                    "value": "20B"
                                                                                                                  }
                                                                                                                }
                                                                                                              },
                                                                                                              {
                                                                                                                "branch_attrs": {
                                                                                                                  "mutations": {}
                                                                                                                },
                                                                                                                "children": [
                                                                                                                  {
                                                                                                                    "branch_attrs": {
                                                                                                                      "labels": {
                                                                                                                        "aa": "S: N710Y"
                                                                                                                      },
                                                                                                                      "mutations": {
                                                                                                                        "S": [
                                                                                                                          "N710Y"
                                                                                                                        ],
                                                                                                                        "nuc": [
                                                                                                                          "A23690T"
                                                                                                                        ]
                                                                                                                      }
                                                                                                                    },
                                                                                                                    "name": "Brazil/1132CVL/2020",
                                                                                                                    "node_attrs": {

                                                                                                                      "author": {
                                                                                                                        "author": "Sant'Anna et al.",
                                                                                                                        "value": "Sant'Anna et al."
                                                                                                                      },
                                                                                                                      "clade_membership": {
                                                                                                                        "value": "20B"
                                                                                                                      },
                                                                                                                      "country": {
                                                                                                                        "value": "Brazil"
                                                                                                                      },
                                                                                                                      "div": 12,
                                                                                                                      "division": {
                                                                                                                        "value": "Rio Grande do Sul"
                                                                                                                      },
                                                                                                                      "division_exposure": {
                                                                                                                        "value": "Rio Grande do Sul"
                                                                                                                      },
                                                                                                                      "host": {
                                                                                                                        "value": "human"
                                                                                                                      },
                                                                                                                      "custom_location": {
                                                                                                                        "confidence": {
                                                                                                                          "Rio Grande do Sul": 1.0
                                                                                                                        },
                                                                                                                        "entropy": -1.000088900581841e-12,
                                                                                                                        "value": "Rio Grande do Sul"
                                                                                                                      },
                                                                                                                      "location": {
                                                                                                                        "value": "Esteio"
                                                                                                                      },
                                                                                                                      "num_date": {
                                                                                                                        "confidence": [
                                                                                                                          2020.4084699453551,
                                                                                                                          2020.4084699453551
                                                                                                                        ],
                                                                                                                        "value": 2020.4084699453551
                                                                                                                      },
                                                                                                                      "originating_lab": {
                                                                                                                        "value": "Funda\u00e7\u00e3o de Sa\u00fade P\u00fablica S\u00e3o Camilo de Esteio"
                                                                                                                      },
                                                                                                                      "pangolin_lineage": {
                                                                                                                        "value": "B.1.1.33"
                                                                                                                      },
                                                                                                                      "recency": {
                                                                                                                        "value": "1-2 days ago"
                                                                                                                      },
                                                                                                                      "regiao": {
                                                                                                                        "value": "canoas"
                                                                                                                      },
                                                                                                                      "region": {
                                                                                                                        "value": "South America"
                                                                                                                      },
                                                                                                                      "region_exposure": {
                                                                                                                        "value": "South America"
                                                                                                                      },

                                                                                                                      "subclade_membership": {
                                                                                                                        "value": "20B"
                                                                                                                      },
                                                                                                                      "submitting_lab": {
                                                                                                                        "value": "epiclin"
                                                                                                                      }
                                                                                                                    }
                                                                                                                  },
                                                                                                                  {
                                                                                                                    "branch_attrs": {
                                                                                                                      "mutations": {}
                                                                                                                    },
                                                                                                                    "name": "Brazil/0231CVL/2020",
                                                                                                                    "node_attrs": {

                                                                                                                      "author": {
                                                                                                                        "author": "Sant'Anna et al.",
                                                                                                                        "value": "Sant'Anna et al."
                                                                                                                      },
                                                                                                                      "clade_membership": {
                                                                                                                        "value": "20B"
                                                                                                                      },
                                                                                                                      "country": {
                                                                                                                        "value": "Brazil"
                                                                                                                      },
                                                                                                                      "div": 11,
                                                                                                                      "division": {
                                                                                                                        "value": "Rio Grande do Sul"
                                                                                                                      },
                                                                                                                      "division_exposure": {
                                                                                                                        "value": "Rio Grande do Sul"
                                                                                                                      },
                                                                                                                      "host": {
                                                                                                                        "value": "human"
                                                                                                                      },
                                                                                                                      "custom_location": {
                                                                                                                        "confidence": {
                                                                                                                          "Rio Grande do Sul": 1.0
                                                                                                                        },
                                                                                                                        "entropy": -1.000088900581841e-12,
                                                                                                                        "value": "Rio Grande do Sul"
                                                                                                                      },
                                                                                                                      "location": {
                                                                                                                        "value": "Sapucaia do Sul"
                                                                                                                      },
                                                                                                                      "num_date": {
                                                                                                                        "confidence": [
                                                                                                                          2020.3265027322404,
                                                                                                                          2020.3265027322404
                                                                                                                        ],
                                                                                                                        "value": 2020.3265027322404
                                                                                                                      },
                                                                                                                      "originating_lab": {
                                                                                                                        "value": "Funda\u00e7\u00e3o Hospitalar de Sapucaia do Sul"
                                                                                                                      },
                                                                                                                      "pangolin_lineage": {
                                                                                                                        "value": "B.1.1.33"
                                                                                                                      },
                                                                                                                      "recency": {
                                                                                                                        "value": "1-2 days ago"
                                                                                                                      },
                                                                                                                      "regiao": {
                                                                                                                        "value": "canoas"
                                                                                                                      },
                                                                                                                      "region": {
                                                                                                                        "value": "South America"
                                                                                                                      },
                                                                                                                      "region_exposure": {
                                                                                                                        "value": "South America"
                                                                                                                      },

                                                                                                                      "subclade_membership": {
                                                                                                                        "value": "20B"
                                                                                                                      },
                                                                                                                      "submitting_lab": {
                                                                                                                        "value": "epiclin"
                                                                                                                      }
                                                                                                                    }
                                                                                                                  }
                                                                                                                ],
                                                                                                                "name": "NODE_0002401",
                                                                                                                "node_attrs": {
                                                                                                                  "clade_membership": {
                                                                                                                    "value": "20B"
                                                                                                                  },
                                                                                                                  "div": 11,
                                                                                                                  "custom_location": {
                                                                                                                    "confidence": {
                                                                                                                      "Rio Grande do Sul": 0.999219213638492
                                                                                                                    },
                                                                                                                    "entropy": 0.006375046503850721,
                                                                                                                    "value": "Rio Grande do Sul"
                                                                                                                  },
                                                                                                                  "num_date": {
                                                                                                                    "confidence": [
                                                                                                                      2020.3065200686779,
                                                                                                                      2020.3265027322404
                                                                                                                    ],
                                                                                                                    "value": 2020.3265027322404
                                                                                                                  },
                                                                                                                  "subclade_membership": {
                                                                                                                    "value": "20B"
                                                                                                                  }
                                                                                                                }
                                                                                                              }
                                                                                                            ],
                                                                                                            "name": "NODE_0002399",
                                                                                                            "node_attrs": {
                                                                                                              "clade_membership": {
                                                                                                                "value": "20B"
                                                                                                              },
                                                                                                              "div": 11,
                                                                                                              "custom_location": {
                                                                                                                "confidence": {
                                                                                                                  "Rio Grande do Sul": 0.9990612105276253
                                                                                                                },
                                                                                                                "entropy": 0.00749132288593464,
                                                                                                                "value": "Rio Grande do Sul"
                                                                                                              },
                                                                                                              "num_date": {
                                                                                                                "confidence": [
                                                                                                                  2020.2884805666824,
                                                                                                                  2020.3242893087922
                                                                                                                ],
                                                                                                                "value": 2020.3104129626695
                                                                                                              },
                                                                                                              "subclade_membership": {
                                                                                                                "value": "20B"
                                                                                                              }
                                                                                                            }
                                                                                                          }
                                                                                                        ],
                                                                                                        "name": "NODE_0002398",
                                                                                                        "node_attrs": {
                                                                                                          "clade_membership": {
                                                                                                            "value": "20B"
                                                                                                          },
                                                                                                          "div": 11,
                                                                                                          "custom_location": {
                                                                                                            "confidence": {
                                                                                                              "Brazil": 0.0011532165514221784,
                                                                                                              "Rio Grande do Sul": 0.9988456353587273
                                                                                                            },
                                                                                                            "entropy": 0.008972048876404808,
                                                                                                            "value": "Rio Grande do Sul"
                                                                                                          },
                                                                                                          "num_date": {
                                                                                                            "confidence": [
                                                                                                              2020.2756636766744,
                                                                                                              2020.3210006123543
                                                                                                            ],
                                                                                                            "value": 2020.301125924715
                                                                                                          },
                                                                                                          "subclade_membership": {
                                                                                                            "value": "20B"
                                                                                                          }
                                                                                                        }
                                                                                                      },
                                                                                                      {
                                                                                                        "branch_attrs": {
                                                                                                          "labels": {
                                                                                                            "aa": "ORF1a: T1567I"
                                                                                                          },
                                                                                                          "mutations": {
                                                                                                            "ORF1a": [
                                                                                                              "T1567I"
                                                                                                            ],
                                                                                                            "nuc": [
                                                                                                              "C4965T"
                                                                                                            ]
                                                                                                          }
                                                                                                        },
                                                                                                        "children": [
                                                                                                          {
                                                                                                            "branch_attrs": {
                                                                                                              "labels": {
                                                                                                                "aa": "ORF1a: Q1011R, P1158L, L3606F, V3976A"
                                                                                                              },
                                                                                                              "mutations": {
                                                                                                                "ORF1a": [
                                                                                                                  "Q1011R",
                                                                                                                  "P1158L",
                                                                                                                  "L3606F",
                                                                                                                  "V3976A"
                                                                                                                ],
                                                                                                                "nuc": [
                                                                                                                  "A3297G",
                                                                                                                  "C3397T",
                                                                                                                  "C3738T",
                                                                                                                  "G11083T",
                                                                                                                  "T12192C"
                                                                                                                ]
                                                                                                              }
                                                                                                            },
                                                                                                            "name": "Brazil/1850CVL/2020",
                                                                                                            "node_attrs": {

                                                                                                              "author": {
                                                                                                                "author": "Sant'Anna et al.",
                                                                                                                "value": "Sant'Anna et al."
                                                                                                              },
                                                                                                              "clade_membership": {
                                                                                                                "value": "20B"
                                                                                                              },
                                                                                                              "country": {
                                                                                                                "value": "Brazil"
                                                                                                              },
                                                                                                              "div": 17,
                                                                                                              "division": {
                                                                                                                "value": "Rio Grande do Sul"
                                                                                                              },
                                                                                                              "division_exposure": {
                                                                                                                "value": "Rio Grande do Sul"
                                                                                                              },
                                                                                                              "host": {
                                                                                                                "value": "human"
                                                                                                              },
                                                                                                              "custom_location": {
                                                                                                                "confidence": {
                                                                                                                  "Rio Grande do Sul": 1.0
                                                                                                                },
                                                                                                                "entropy": -1.000088900581841e-12,
                                                                                                                "value": "Rio Grande do Sul"
                                                                                                              },
                                                                                                              "location": {
                                                                                                                "value": "Rolante"
                                                                                                              },
                                                                                                              "num_date": {
                                                                                                                "confidence": [
                                                                                                                  2020.4467213114754,
                                                                                                                  2020.4467213114754
                                                                                                                ],
                                                                                                                "value": 2020.4467213114754
                                                                                                              },
                                                                                                              "originating_lab": {
                                                                                                                "value": "Centro Municipal de Sa\u00fade de Rolante"
                                                                                                              },
                                                                                                              "pangolin_lineage": {
                                                                                                                "value": "B.1.1.33"
                                                                                                              },
                                                                                                              "recency": {
                                                                                                                "value": "1-2 days ago"
                                                                                                              },
                                                                                                              "regiao": {
                                                                                                                "value": "taquara"
                                                                                                              },
                                                                                                              "region": {
                                                                                                                "value": "South America"
                                                                                                              },
                                                                                                              "region_exposure": {
                                                                                                                "value": "South America"
                                                                                                              },

                                                                                                              "subclade_membership": {
                                                                                                                "value": "20B"
                                                                                                              },
                                                                                                              "submitting_lab": {
                                                                                                                "value": "epiclin"
                                                                                                              }
                                                                                                            }
                                                                                                          },
                                                                                                          {
                                                                                                            "branch_attrs": {
                                                                                                              "mutations": {}
                                                                                                            },
                                                                                                            "children": [
                                                                                                              {
                                                                                                                "branch_attrs": {
                                                                                                                  "mutations": {}
                                                                                                                },
                                                                                                                "name": "Brazil/0337CVL/2020",
                                                                                                                "node_attrs": {

                                                                                                                  "author": {
                                                                                                                    "author": "Sant'Anna et al.",
                                                                                                                    "value": "Sant'Anna et al."
                                                                                                                  },
                                                                                                                  "clade_membership": {
                                                                                                                    "value": "20B"
                                                                                                                  },
                                                                                                                  "country": {
                                                                                                                    "value": "Brazil"
                                                                                                                  },
                                                                                                                  "div": 12,
                                                                                                                  "division": {
                                                                                                                    "value": "Rio Grande do Sul"
                                                                                                                  },
                                                                                                                  "division_exposure": {
                                                                                                                    "value": "Rio Grande do Sul"
                                                                                                                  },
                                                                                                                  "host": {
                                                                                                                    "value": "human"
                                                                                                                  },
                                                                                                                  "custom_location": {
                                                                                                                    "confidence": {
                                                                                                                      "Rio Grande do Sul": 1.0
                                                                                                                    },
                                                                                                                    "entropy": -1.000088900581841e-12,
                                                                                                                    "value": "Rio Grande do Sul"
                                                                                                                  },
                                                                                                                  "location": {
                                                                                                                    "value": "Sapucaia do Sul"
                                                                                                                  },
                                                                                                                  "num_date": {
                                                                                                                    "confidence": [
                                                                                                                      2020.3456284153006,
                                                                                                                      2020.3456284153006
                                                                                                                    ],
                                                                                                                    "value": 2020.3456284153006
                                                                                                                  },
                                                                                                                  "originating_lab": {
                                                                                                                    "value": "Funda\u00e7\u00e3o Hospitalar de Sapucaia do Sul"
                                                                                                                  },
                                                                                                                  "pangolin_lineage": {
                                                                                                                    "value": "B.1.1.33"
                                                                                                                  },
                                                                                                                  "recency": {
                                                                                                                    "value": "1-2 days ago"
                                                                                                                  },
                                                                                                                  "regiao": {
                                                                                                                    "value": "canoas"
                                                                                                                  },
                                                                                                                  "region": {
                                                                                                                    "value": "South America"
                                                                                                                  },
                                                                                                                  "region_exposure": {
                                                                                                                    "value": "South America"
                                                                                                                  },

                                                                                                                  "subclade_membership": {
                                                                                                                    "value": "20B"
                                                                                                                  },
                                                                                                                  "submitting_lab": {
                                                                                                                    "value": "epiclin"
                                                                                                                  }
                                                                                                                }
                                                                                                              },
                                                                                                              {
                                                                                                                "branch_attrs": {
                                                                                                                  "mutations": {}
                                                                                                                },
                                                                                                                "children": [
                                                                                                                  {
                                                                                                                    "branch_attrs": {
                                                                                                                      "mutations": {
                                                                                                                        "nuc": [
                                                                                                                          "T14781C"
                                                                                                                        ]
                                                                                                                      }
                                                                                                                    },
                                                                                                                    "name": "Brazil/0731CVL/2020",
                                                                                                                    "node_attrs": {

                                                                                                                      "author": {
                                                                                                                        "author": "Sant'Anna et al.",
                                                                                                                        "value": "Sant'Anna et al."
                                                                                                                      },
                                                                                                                      "clade_membership": {
                                                                                                                        "value": "20B"
                                                                                                                      },
                                                                                                                      "country": {
                                                                                                                        "value": "Brazil"
                                                                                                                      },
                                                                                                                      "div": 13,
                                                                                                                      "division": {
                                                                                                                        "value": "Rio Grande do Sul"
                                                                                                                      },
                                                                                                                      "division_exposure": {
                                                                                                                        "value": "Rio Grande do Sul"
                                                                                                                      },
                                                                                                                      "host": {
                                                                                                                        "value": "human"
                                                                                                                      },
                                                                                                                      "custom_location": {
                                                                                                                        "confidence": {
                                                                                                                          "Rio Grande do Sul": 1.0
                                                                                                                        },
                                                                                                                        "entropy": -1.000088900581841e-12,
                                                                                                                        "value": "Rio Grande do Sul"
                                                                                                                      },
                                                                                                                      "location": {
                                                                                                                        "value": "Sapucaia do Sul"
                                                                                                                      },
                                                                                                                      "num_date": {
                                                                                                                        "confidence": [
                                                                                                                          2020.386612021858,
                                                                                                                          2020.386612021858
                                                                                                                        ],
                                                                                                                        "value": 2020.386612021858
                                                                                                                      },
                                                                                                                      "originating_lab": {
                                                                                                                        "value": "Funda\u00e7\u00e3o Hospitalar de Sapucaia do Sul"
                                                                                                                      },
                                                                                                                      "pangolin_lineage": {
                                                                                                                        "value": "B.1.1.33"
                                                                                                                      },
                                                                                                                      "recency": {
                                                                                                                        "value": "1-2 days ago"
                                                                                                                      },
                                                                                                                      "regiao": {
                                                                                                                        "value": "canoas"
                                                                                                                      },
                                                                                                                      "region": {
                                                                                                                        "value": "South America"
                                                                                                                      },
                                                                                                                      "region_exposure": {
                                                                                                                        "value": "South America"
                                                                                                                      },

                                                                                                                      "subclade_membership": {
                                                                                                                        "value": "20B"
                                                                                                                      },
                                                                                                                      "submitting_lab": {
                                                                                                                        "value": "epiclin"
                                                                                                                      }
                                                                                                                    }
                                                                                                                  },
                                                                                                                  {
                                                                                                                    "branch_attrs": {
                                                                                                                      "mutations": {}
                                                                                                                    },
                                                                                                                    "children": [
                                                                                                                      {
                                                                                                                        "branch_attrs": {
                                                                                                                          "mutations": {
                                                                                                                            "nuc": [
                                                                                                                              "C10408T"
                                                                                                                            ]
                                                                                                                          }
                                                                                                                        },
                                                                                                                        "name": "Brazil/0843CVL/2020",
                                                                                                                        "node_attrs": {

                                                                                                                          "author": {
                                                                                                                            "author": "Sant'Anna et al.",
                                                                                                                            "value": "Sant'Anna et al."
                                                                                                                          },
                                                                                                                          "clade_membership": {
                                                                                                                            "value": "20B"
                                                                                                                          },
                                                                                                                          "country": {
                                                                                                                            "value": "Brazil"
                                                                                                                          },
                                                                                                                          "div": 13,
                                                                                                                          "division": {
                                                                                                                            "value": "Rio Grande do Sul"
                                                                                                                          },
                                                                                                                          "division_exposure": {
                                                                                                                            "value": "Rio Grande do Sul"
                                                                                                                          },
                                                                                                                          "host": {
                                                                                                                            "value": "human"
                                                                                                                          },
                                                                                                                          "custom_location": {
                                                                                                                            "confidence": {
                                                                                                                              "Rio Grande do Sul": 1.0
                                                                                                                            },
                                                                                                                            "entropy": -1.000088900581841e-12,
                                                                                                                            "value": "Rio Grande do Sul"
                                                                                                                          },
                                                                                                                          "location": {
                                                                                                                            "value": "Esteio"
                                                                                                                          },
                                                                                                                          "num_date": {
                                                                                                                            "confidence": [
                                                                                                                              2020.3948087431695,
                                                                                                                              2020.3948087431695
                                                                                                                            ],
                                                                                                                            "value": 2020.3948087431695
                                                                                                                          },
                                                                                                                          "originating_lab": {
                                                                                                                            "value": "Funda\u00e7\u00e3o de Sa\u00fade P\u00fablica S\u00e3o Camilo de Esteio"
                                                                                                                          },
                                                                                                                          "pangolin_lineage": {
                                                                                                                            "value": "B.1.1.33"
                                                                                                                          },
                                                                                                                          "recency": {
                                                                                                                            "value": "1-2 days ago"
                                                                                                                          },
                                                                                                                          "regiao": {
                                                                                                                            "value": "canoas"
                                                                                                                          },
                                                                                                                          "region": {
                                                                                                                            "value": "South America"
                                                                                                                          },
                                                                                                                          "region_exposure": {
                                                                                                                            "value": "South America"
                                                                                                                          },

                                                                                                                          "subclade_membership": {
                                                                                                                            "value": "20B"
                                                                                                                          },
                                                                                                                          "submitting_lab": {
                                                                                                                            "value": "epiclin"
                                                                                                                          }
                                                                                                                        }
                                                                                                                      },
                                                                                                                      {
                                                                                                                        "branch_attrs": {
                                                                                                                          "mutations": {}
                                                                                                                        },
                                                                                                                        "children": [
                                                                                                                          {
                                                                                                                            "branch_attrs": {
                                                                                                                              "mutations": {}
                                                                                                                            },
                                                                                                                            "name": "Brazil/0395CVL/2020",
                                                                                                                            "node_attrs": {

                                                                                                                              "author": {
                                                                                                                                "author": "Sant'Anna et al.",
                                                                                                                                "value": "Sant'Anna et al."
                                                                                                                              },
                                                                                                                              "clade_membership": {
                                                                                                                                "value": "20B"
                                                                                                                              },
                                                                                                                              "country": {
                                                                                                                                "value": "Brazil"
                                                                                                                              },
                                                                                                                              "div": 12,
                                                                                                                              "division": {
                                                                                                                                "value": "Rio Grande do Sul"
                                                                                                                              },
                                                                                                                              "division_exposure": {
                                                                                                                                "value": "Rio Grande do Sul"
                                                                                                                              },
                                                                                                                              "host": {
                                                                                                                                "value": "human"
                                                                                                                              },
                                                                                                                              "custom_location": {
                                                                                                                                "confidence": {
                                                                                                                                  "Rio Grande do Sul": 0.9999999999999999
                                                                                                                                },
                                                                                                                                "entropy": -9.99866855976916e-13,
                                                                                                                                "value": "Rio Grande do Sul"
                                                                                                                              },
                                                                                                                              "location": {
                                                                                                                                "value": "Canoas"
                                                                                                                              },
                                                                                                                              "num_date": {
                                                                                                                                "confidence": [
                                                                                                                                  2020.3510928961748,
                                                                                                                                  2020.3510928961748
                                                                                                                                ],
                                                                                                                                "value": 2020.3510928961748
                                                                                                                              },
                                                                                                                              "originating_lab": {
                                                                                                                                "value": "Funda\u00e7\u00e3o Hospitalar de Sapucaia do Sul"
                                                                                                                              },
                                                                                                                              "pangolin_lineage": {
                                                                                                                                "value": "B.1.1.33"
                                                                                                                              },
                                                                                                                              "recency": {
                                                                                                                                "value": "1-2 days ago"
                                                                                                                              },
                                                                                                                              "regiao": {
                                                                                                                                "value": "canoas"
                                                                                                                              },
                                                                                                                              "region": {
                                                                                                                                "value": "South America"
                                                                                                                              },
                                                                                                                              "region_exposure": {
                                                                                                                                "value": "South America"
                                                                                                                              },

                                                                                                                              "subclade_membership": {
                                                                                                                                "value": "20B"
                                                                                                                              },
                                                                                                                              "submitting_lab": {
                                                                                                                                "value": "epiclin"
                                                                                                                              }
                                                                                                                            }
                                                                                                                          },
                                                                                                                          {
                                                                                                                            "branch_attrs": {
                                                                                                                              "mutations": {}
                                                                                                                            },
                                                                                                                            "children": [
                                                                                                                              {
                                                                                                                                "branch_attrs": {
                                                                                                                                  "mutations": {}
                                                                                                                                },
                                                                                                                                "name": "Brazil/0805CVL/2020",
                                                                                                                                "node_attrs": {

                                                                                                                                  "author": {
                                                                                                                                    "author": "Sant'Anna et al.",
                                                                                                                                    "value": "Sant'Anna et al."
                                                                                                                                  },
                                                                                                                                  "clade_membership": {
                                                                                                                                    "value": "20B"
                                                                                                                                  },
                                                                                                                                  "country": {
                                                                                                                                    "value": "Brazil"
                                                                                                                                  },
                                                                                                                                  "div": 12,
                                                                                                                                  "division": {
                                                                                                                                    "value": "Rio Grande do Sul"
                                                                                                                                  },
                                                                                                                                  "division_exposure": {
                                                                                                                                    "value": "Rio Grande do Sul"
                                                                                                                                  },
                                                                                                                                  "host": {
                                                                                                                                    "value": "human"
                                                                                                                                  },
                                                                                                                                  "custom_location": {
                                                                                                                                    "confidence": {
                                                                                                                                      "Rio Grande do Sul": 0.9999999999999999
                                                                                                                                    },
                                                                                                                                    "entropy": -9.99866855976916e-13,
                                                                                                                                    "value": "Rio Grande do Sul"
                                                                                                                                  },
                                                                                                                                  "location": {
                                                                                                                                    "value": "Sapucaia do Sul"
                                                                                                                                  },
                                                                                                                                  "num_date": {
                                                                                                                                    "confidence": [
                                                                                                                                      2020.389344262295,
                                                                                                                                      2020.389344262295
                                                                                                                                    ],
                                                                                                                                    "value": 2020.389344262295
                                                                                                                                  },
                                                                                                                                  "originating_lab": {
                                                                                                                                    "value": "Funda\u00e7\u00e3o Hospitalar de Sapucaia do Sul"
                                                                                                                                  },
                                                                                                                                  "pangolin_lineage": {
                                                                                                                                    "value": "B.1.1.33"
                                                                                                                                  },
                                                                                                                                  "recency": {
                                                                                                                                    "value": "1-2 days ago"
                                                                                                                                  },
                                                                                                                                  "regiao": {
                                                                                                                                    "value": "canoas"
                                                                                                                                  },
                                                                                                                                  "region": {
                                                                                                                                    "value": "South America"
                                                                                                                                  },
                                                                                                                                  "region_exposure": {
                                                                                                                                    "value": "South America"
                                                                                                                                  },

                                                                                                                                  "subclade_membership": {
                                                                                                                                    "value": "20B"
                                                                                                                                  },
                                                                                                                                  "submitting_lab": {
                                                                                                                                    "value": "epiclin"
                                                                                                                                  }
                                                                                                                                }
                                                                                                                              },
                                                                                                                              {
                                                                                                                                "branch_attrs": {
                                                                                                                                  "mutations": {}
                                                                                                                                },
                                                                                                                                "name": "Brazil/0471CVL/2020",
                                                                                                                                "node_attrs": {

                                                                                                                                  "author": {
                                                                                                                                    "author": "Sant'Anna et al.",
                                                                                                                                    "value": "Sant'Anna et al."
                                                                                                                                  },
                                                                                                                                  "clade_membership": {
                                                                                                                                    "value": "20B"
                                                                                                                                  },
                                                                                                                                  "country": {
                                                                                                                                    "value": "Brazil"
                                                                                                                                  },
                                                                                                                                  "div": 12,
                                                                                                                                  "division": {
                                                                                                                                    "value": "Rio Grande do Sul"
                                                                                                                                  },
                                                                                                                                  "division_exposure": {
                                                                                                                                    "value": "Rio Grande do Sul"
                                                                                                                                  },
                                                                                                                                  "host": {
                                                                                                                                    "value": "human"
                                                                                                                                  },
                                                                                                                                  "custom_location": {
                                                                                                                                    "confidence": {
                                                                                                                                      "Rio Grande do Sul": 0.9999999999999999
                                                                                                                                    },
                                                                                                                                    "entropy": -9.99866855976916e-13,
                                                                                                                                    "value": "Rio Grande do Sul"
                                                                                                                                  },
                                                                                                                                  "location": {
                                                                                                                                    "value": "Sapucaia do Sul"
                                                                                                                                  },
                                                                                                                                  "num_date": {
                                                                                                                                    "confidence": [
                                                                                                                                      2020.3647540983607,
                                                                                                                                      2020.3647540983607
                                                                                                                                    ],
                                                                                                                                    "value": 2020.3647540983607
                                                                                                                                  },
                                                                                                                                  "originating_lab": {
                                                                                                                                    "value": "Funda\u00e7\u00e3o Hospitalar de Sapucaia do Sul"
                                                                                                                                  },
                                                                                                                                  "pangolin_lineage": {
                                                                                                                                    "value": "B.1.1.33"
                                                                                                                                  },
                                                                                                                                  "recency": {
                                                                                                                                    "value": "1-2 days ago"
                                                                                                                                  },
                                                                                                                                  "regiao": {
                                                                                                                                    "value": "canoas"
                                                                                                                                  },
                                                                                                                                  "region": {
                                                                                                                                    "value": "South America"
                                                                                                                                  },
                                                                                                                                  "region_exposure": {
                                                                                                                                    "value": "South America"
                                                                                                                                  },

                                                                                                                                  "subclade_membership": {
                                                                                                                                    "value": "20B"
                                                                                                                                  },
                                                                                                                                  "submitting_lab": {
                                                                                                                                    "value": "epiclin"
                                                                                                                                  }
                                                                                                                                }
                                                                                                                              }
                                                                                                                            ],
                                                                                                                            "name": "NODE_0002408",
                                                                                                                            "node_attrs": {
                                                                                                                              "clade_membership": {
                                                                                                                                "value": "20B"
                                                                                                                              },
                                                                                                                              "div": 12,
                                                                                                                              "custom_location": {
                                                                                                                                "confidence": {
                                                                                                                                  "Rio Grande do Sul": 0.999227077738048
                                                                                                                                },
                                                                                                                                "entropy": 0.006318700224623341,
                                                                                                                                "value": "Rio Grande do Sul"
                                                                                                                              },
                                                                                                                              "num_date": {
                                                                                                                                "confidence": [
                                                                                                                                  2020.3463324194888,
                                                                                                                                  2020.3647540983607
                                                                                                                                ],
                                                                                                                                "value": 2020.3647540983607
                                                                                                                              },
                                                                                                                              "subclade_membership": {
                                                                                                                                "value": "20B"
                                                                                                                              }
                                                                                                                            }
                                                                                                                          }
                                                                                                                        ],
                                                                                                                        "name": "NODE_0002407",
                                                                                                                        "node_attrs": {
                                                                                                                          "clade_membership": {
                                                                                                                            "value": "20B"
                                                                                                                          },
                                                                                                                          "div": 12,
                                                                                                                          "custom_location": {
                                                                                                                            "confidence": {
                                                                                                                              "Rio Grande do Sul": 0.9991608729793379
                                                                                                                            },
                                                                                                                            "entropy": 0.006790645177988383,
                                                                                                                            "value": "Rio Grande do Sul"
                                                                                                                          },
                                                                                                                          "num_date": {
                                                                                                                            "confidence": [
                                                                                                                              2020.3345935500095,
                                                                                                                              2020.3510928961748
                                                                                                                            ],
                                                                                                                            "value": 2020.3510928961748
                                                                                                                          },
                                                                                                                          "subclade_membership": {
                                                                                                                            "value": "20B"
                                                                                                                          }
                                                                                                                        }
                                                                                                                      }
                                                                                                                    ],
                                                                                                                    "name": "NODE_0002404",
                                                                                                                    "node_attrs": {
                                                                                                                      "clade_membership": {
                                                                                                                        "value": "20B"
                                                                                                                      },
                                                                                                                      "div": 12,
                                                                                                                      "custom_location": {
                                                                                                                        "confidence": {
                                                                                                                          "Rio Grande do Sul": 0.9991550298223372
                                                                                                                        },
                                                                                                                        "entropy": 0.006832039101832242,
                                                                                                                        "value": "Rio Grande do Sul"
                                                                                                                      },
                                                                                                                      "num_date": {
                                                                                                                        "confidence": [
                                                                                                                          2020.3226543044116,
                                                                                                                          2020.3509387945846
                                                                                                                        ],
                                                                                                                        "value": 2020.3398314113474
                                                                                                                      },
                                                                                                                      "subclade_membership": {
                                                                                                                        "value": "20B"
                                                                                                                      }
                                                                                                                    }
                                                                                                                  }
                                                                                                                ],
                                                                                                                "name": "NODE_0002403",
                                                                                                                "node_attrs": {
                                                                                                                  "clade_membership": {
                                                                                                                    "value": "20B"
                                                                                                                  },
                                                                                                                  "div": 12,
                                                                                                                  "custom_location": {
                                                                                                                    "confidence": {
                                                                                                                      "Rio Grande do Sul": 0.9991525204089756
                                                                                                                    },
                                                                                                                    "entropy": 0.006849803714498113,
                                                                                                                    "value": "Rio Grande do Sul"
                                                                                                                  },
                                                                                                                  "num_date": {
                                                                                                                    "confidence": [
                                                                                                                      2020.3126786940545,
                                                                                                                      2020.347805297752
                                                                                                                    ],
                                                                                                                    "value": 2020.330976784704
                                                                                                                  },
                                                                                                                  "subclade_membership": {
                                                                                                                    "value": "20B"
                                                                                                                  }
                                                                                                                }
                                                                                                              }
                                                                                                            ],
                                                                                                            "name": "NODE_0002367",
                                                                                                            "node_attrs": {
                                                                                                              "clade_membership": {
                                                                                                                "value": "20B"
                                                                                                              },
                                                                                                              "div": 12,
                                                                                                              "custom_location": {
                                                                                                                "confidence": {
                                                                                                                  "Rio Grande do Sul": 0.9991288540222472
                                                                                                                },
                                                                                                                "entropy": 0.007016980503953151,
                                                                                                                "value": "Rio Grande do Sul"
                                                                                                              },
                                                                                                              "num_date": {
                                                                                                                "confidence": [
                                                                                                                  2020.3005309784958,
                                                                                                                  2020.3396187740252
                                                                                                                ],
                                                                                                                "value": 2020.3243692498445
                                                                                                              },
                                                                                                              "subclade_membership": {
                                                                                                                "value": "20B"
                                                                                                              }
                                                                                                            }
                                                                                                          }
                                                                                                        ],
                                                                                                        "name": "NODE_0003641",
                                                                                                        "node_attrs": {
                                                                                                          "clade_membership": {
                                                                                                            "value": "20B"
                                                                                                          },
                                                                                                          "div": 12,
                                                                                                          "custom_location": {
                                                                                                            "confidence": {
                                                                                                              "Brazil": 0.0011458046308428936,
                                                                                                              "Rio Grande do Sul": 0.998853050990203
                                                                                                            },
                                                                                                            "entropy": 0.008921837456616288,
                                                                                                            "value": "Rio Grande do Sul"
                                                                                                          },
                                                                                                          "num_date": {
                                                                                                            "confidence": [
                                                                                                              2020.2799214545755,
                                                                                                              2020.3360056400047
                                                                                                            ],
                                                                                                            "value": 2020.3091994831473
                                                                                                          },
                                                                                                          "subclade_membership": {
                                                                                                            "value": "20B"
                                                                                                          }
                                                                                                        }
                                                                                                      }
                                                                                                    ],
                                                                                                    "name": "NODE_0002397",
                                                                                                    "node_attrs": {
                                                                                                      "clade_membership": {
                                                                                                        "value": "20B"
                                                                                                      },
                                                                                                      "div": 11,
                                                                                                      "custom_location": {
                                                                                                        "confidence": {
                                                                                                          "Brazil": 0.004362357980318935,
                                                                                                          "Rio Grande do Sul": 0.9956324595807812
                                                                                                        },
                                                                                                        "entropy": 0.028132147768519918,
                                                                                                        "value": "Rio Grande do Sul"
                                                                                                      },
                                                                                                      "num_date": {
                                                                                                        "confidence": [
                                                                                                          2020.2608148466607,
                                                                                                          2020.3195657216584
                                                                                                        ],
                                                                                                        "value": 2020.2893326061794
                                                                                                      },
                                                                                                      "subclade_membership": {
                                                                                                        "value": "20B"
                                                                                                      }
                                                                                                    }
                                                                                                  }
                                                                                                ],
                                                                                                "name": "NODE_0003635",
                                                                                                "node_attrs": {
                                                                                                  "clade_membership": {
                                                                                                    "value": "20B"
                                                                                                  },
                                                                                                  "div": 11,
                                                                                                  "custom_location": {
                                                                                                    "confidence": {
                                                                                                      "Brazil": 0.037688844526678006,
                                                                                                      "Rio Grande do Sul": 0.9620007747199137
                                                                                                    },
                                                                                                    "entropy": 0.16343444808874572,
                                                                                                    "value": "Rio Grande do Sul"
                                                                                                  },
                                                                                                  "num_date": {
                                                                                                    "confidence": [
                                                                                                      2020.2461901745883,
                                                                                                      2020.301912568306
                                                                                                    ],
                                                                                                    "value": 2020.2788677500637
                                                                                                  },
                                                                                                  "subclade_membership": {
                                                                                                    "value": "20B"
                                                                                                  }
                                                                                                }
                                                                                              }
                                                                                            ],
                                                                                            "name": "NODE_0002392",
                                                                                            "node_attrs": {
                                                                                              "clade_membership": {
                                                                                                "value": "20B"
                                                                                              },
                                                                                              "div": 9,
                                                                                              "custom_location": {
                                                                                                "confidence": {
                                                                                                  "Brazil": 0.40956624780228695,
                                                                                                  "Europe": 0.0010574908651659544,
                                                                                                  "Rio Grande do Sul": 0.5530237170890825,
                                                                                                  "South America": 0.03600318709861943
                                                                                                },
                                                                                                "entropy": 0.8232876181755271,
                                                                                                "value": "Rio Grande do Sul"
                                                                                              },
                                                                                              "num_date": {
                                                                                                "confidence": [
                                                                                                  2020.212784380875,
                                                                                                  2020.2910506747432
                                                                                                ],
                                                                                                "value": 2020.2489865412556
                                                                                              },
                                                                                              "subclade_membership": {
                                                                                                "value": "20B"
                                                                                              }
                                                                                            }
                                                                                          }
                                                                                        ],
                                                                                        "name": "NODE_0002386",
                                                                                        "node_attrs": {
                                                                                          "clade_membership": {
                                                                                            "value": "20B"
                                                                                          },
                                                                                          "div": 9,
                                                                                          "custom_location": {
                                                                                            "confidence": {
                                                                                              "Brazil": 0.48681477126625367,
                                                                                              "Rio Grande do Sul": 0.5107326516049181,
                                                                                              "South America": 0.002330654790553279
                                                                                            },
                                                                                            "entropy": 0.7089279082868254,
                                                                                            "value": "Rio Grande do Sul"
                                                                                          },
                                                                                          "num_date": {
                                                                                            "confidence": [
                                                                                              2020.2136596591895,
                                                                                              2020.2894950978791
                                                                                            ],
                                                                                            "value": 2020.2337260096313
                                                                                          },
                                                                                          "subclade_membership": {
                                                                                            "value": "20B"
                                                                                          }
                                                                                        }
                                                                                      }
                                                                                    ],
                                                                                    "name": "NODE_0002379",
                                                                                    "node_attrs": {
                                                                                      "clade_membership": {
                                                                                        "value": "20B"
                                                                                      },
                                                                                      "div": 9,
                                                                                      "custom_location": {
                                                                                        "confidence": {
                                                                                          "Brazil": 0.2248968971196369,
                                                                                          "Rio Grande do Sul": 0.7748349592269462
                                                                                        },
                                                                                        "entropy": 0.5355208592346752,
                                                                                        "value": "Rio Grande do Sul"
                                                                                      },
                                                                                      "num_date": {
                                                                                        "confidence": [
                                                                                          2020.2095358728395,
                                                                                          2020.284345216637
                                                                                        ],
                                                                                        "value": 2020.225482438675
                                                                                      },
                                                                                      "subclade_membership": {
                                                                                        "value": "20B"
                                                                                      }
                                                                                    }
                                                                                  }
                                                                                ],
                                                                                "name": "NODE_0002377",
                                                                                "node_attrs": {
                                                                                  "clade_membership": {
                                                                                    "value": "20B"
                                                                                  },
                                                                                  "div": 9,
                                                                                  "custom_location": {
                                                                                    "confidence": {
                                                                                      "Brazil": 0.2496581561201503,
                                                                                      "Rio Grande do Sul": 0.7489622554367577,
                                                                                      "South America": 0.0013047126258092397
                                                                                    },
                                                                                    "entropy": 0.5723834597693276,
                                                                                    "value": "Rio Grande do Sul"
                                                                                  },
                                                                                  "num_date": {
                                                                                    "confidence": [
                                                                                      2020.198693311643,
                                                                                      2020.2791165955614
                                                                                    ],
                                                                                    "value": 2020.2236199454449
                                                                                  },
                                                                                  "subclade_membership": {
                                                                                    "value": "20B"
                                                                                  }
                                                                                }
                                                                              }
                                                                            ],
                                                                            "name": "NODE_0002372",
                                                                            "node_attrs": {
                                                                              "clade_membership": {
                                                                                "value": "20B"
                                                                              },
                                                                              "div": 9,
                                                                              "custom_location": {
                                                                                "confidence": {
                                                                                  "Brazil": 0.8029778419183721,
                                                                                  "Europe": 0.0015873514741114368,
                                                                                  "Rio Grande do Sul": 0.1319752868117819,
                                                                                  "South America": 0.06297810827669438
                                                                                },
                                                                                "entropy": 0.6320251070228056,
                                                                                "value": "Brazil"
                                                                              },
                                                                              "num_date": {
                                                                                "confidence": [
                                                                                  2020.177691889602,
                                                                                  2020.2765729319378
                                                                                ],
                                                                                "value": 2020.2099540487047
                                                                              },
                                                                              "subclade_membership": {
                                                                                "value": "20B"
                                                                              }
                                                                            }
                                                                          },
                                                                          {
                                                                            "branch_attrs": {
                                                                              "mutations": {}
                                                                            },
                                                                            "children": [
                                                                              {
                                                                                "branch_attrs": {
                                                                                  "mutations": {}
                                                                                },
                                                                                "children": [
                                                                                  {
                                                                                    "branch_attrs": {
                                                                                      "labels": {
                                                                                        "aa": "ORF1a: G82X, H83-, V84-, M85X; ORF1b: D1869Y; ORF3a: V112F"
                                                                                      },
                                                                                      "mutations": {
                                                                                        "ORF1a": [
                                                                                          "G82X",
                                                                                          "H83-",
                                                                                          "V84-",
                                                                                          "M85X"
                                                                                        ],
                                                                                        "ORF1b": [
                                                                                          "D1869Y"
                                                                                        ],
                                                                                        "ORF3a": [
                                                                                          "V112F"
                                                                                        ],
                                                                                        "nuc": [
                                                                                          "G510-",
                                                                                          "T511-",
                                                                                          "C512-",
                                                                                          "A513-",
                                                                                          "T514-",
                                                                                          "G515-",
                                                                                          "T516-",
                                                                                          "T517-",
                                                                                          "A518-",
                                                                                          "C3787T",
                                                                                          "C3961T",
                                                                                          "C6040T",
                                                                                          "A15831G",
                                                                                          "G19072T",
                                                                                          "C23536T",
                                                                                          "G25726T"
                                                                                        ]
                                                                                      }
                                                                                    },
                                                                                    "name": "Brazil/PB-29617/2020",
                                                                                    "node_attrs": {
                                                                                      "author": {
                                                                                        "author": "Paola Resende et al",
                                                                                        "value": "Paola Resende et al B"
                                                                                      },
                                                                                      "clade_membership": {
                                                                                        "value": "20B"
                                                                                      },
                                                                                      "country": {
                                                                                        "value": "Brazil"
                                                                                      },
                                                                                      "div": 16,
                                                                                      "division": {
                                                                                        "value": "Paraiba"
                                                                                      },
                                                                                      "division_exposure": {
                                                                                        "value": "Paraiba"
                                                                                      },
                                                                                      "gisaid_epi_isl": {
                                                                                        "value": "EPI_ISL_792608"
                                                                                      },
                                                                                      "host": {
                                                                                        "value": "Human"
                                                                                      },
                                                                                      "custom_location": {
                                                                                        "confidence": {
                                                                                          "Brazil": 1.0
                                                                                        },
                                                                                        "entropy": -1.000088900581841e-12,
                                                                                        "value": "Brazil"
                                                                                      },
                                                                                      "num_date": {
                                                                                        "confidence": [
                                                                                          2020.6325136612022,
                                                                                          2020.6325136612022
                                                                                        ],
                                                                                        "value": 2020.6325136612022
                                                                                      },
                                                                                      "originating_lab": {
                                                                                        "value": "LACEN-PB"
                                                                                      },
                                                                                      "pangolin_lineage": {
                                                                                        "value": "B.1.1.33"
                                                                                      },
                                                                                      "recency": {
                                                                                        "value": "Older"
                                                                                      },
                                                                                      "region": {
                                                                                        "value": "South America"
                                                                                      },
                                                                                      "region_exposure": {
                                                                                        "value": "South America"
                                                                                      },
                                                                                      "subclade_membership": {
                                                                                        "value": "20B"
                                                                                      },
                                                                                      "submitting_lab": {
                                                                                        "value": "Laboratory of Respiratory Viruses and Measles, Oswaldo Cruz Institute, FIOCRUZ"
                                                                                      },
                                                                                      "url": "https://www.gisaid.org"
                                                                                    }
                                                                                  },
                                                                                  {
                                                                                    "branch_attrs": {
                                                                                      "mutations": {}
                                                                                    },
                                                                                    "children": [
                                                                                      {
                                                                                        "branch_attrs": {
                                                                                          "labels": {
                                                                                            "aa": "ORF3a: R134L"
                                                                                          },
                                                                                          "mutations": {
                                                                                            "ORF3a": [
                                                                                              "R134L"
                                                                                            ],
                                                                                            "nuc": [
                                                                                              "G25793T"
                                                                                            ]
                                                                                          }
                                                                                        },
                                                                                        "children": [
                                                                                          {
                                                                                            "branch_attrs": {
                                                                                              "labels": {
                                                                                                "aa": "ORF1a: A3523V; ORF3a: L83F; S: L249F"
                                                                                              },
                                                                                              "mutations": {
                                                                                                "ORF1a": [
                                                                                                  "A3523V"
                                                                                                ],
                                                                                                "ORF3a": [
                                                                                                  "L83F"
                                                                                                ],
                                                                                                "S": [
                                                                                                  "L249F"
                                                                                                ],
                                                                                                "nuc": [
                                                                                                  "C8266T",
                                                                                                  "C10833T",
                                                                                                  "A12250G",
                                                                                                  "G22309T",
                                                                                                  "G25641T"
                                                                                                ]
                                                                                              }
                                                                                            },
                                                                                            "name": "Brazil/MG-L45-CD1172/2020",
                                                                                            "node_attrs": {

                                                                                              "author": {
                                                                                                "author": "Brazil-UK Centre for Arbovirus Discovery Diagnosis Genomics et al",
                                                                                                "value": "Brazil-UK Centre for Arbovirus Discovery Diagnosis Genomics et al"
                                                                                              },
                                                                                              "clade_membership": {
                                                                                                "value": "20B"
                                                                                              },
                                                                                              "country": {
                                                                                                "value": "Brazil"
                                                                                              },
                                                                                              "div": 15,
                                                                                              "division": {
                                                                                                "value": "Minas Gerais"
                                                                                              },
                                                                                              "division_exposure": {
                                                                                                "value": "Minas Gerais"
                                                                                              },
                                                                                              "gisaid_epi_isl": {
                                                                                                "value": "EPI_ISL_672679"
                                                                                              },
                                                                                              "host": {
                                                                                                "value": "Human"
                                                                                              },
                                                                                              "custom_location": {
                                                                                                "confidence": {
                                                                                                  "Brazil": 0.9999999999999999
                                                                                                },
                                                                                                "entropy": -9.99866855976916e-13,
                                                                                                "value": "Brazil"
                                                                                              },
                                                                                              "num_date": {
                                                                                                "confidence": [
                                                                                                  2020.3784153005465,
                                                                                                  2020.3784153005465
                                                                                                ],
                                                                                                "value": 2020.3784153005465
                                                                                              },
                                                                                              "originating_lab": {
                                                                                                "value": "DB Diagnosticos do Brasil"
                                                                                              },
                                                                                              "pangolin_lineage": {
                                                                                                "value": "B.1.1.33"
                                                                                              },
                                                                                              "recency": {
                                                                                                "value": "Older"
                                                                                              },
                                                                                              "region": {
                                                                                                "value": "South America"
                                                                                              },
                                                                                              "region_exposure": {
                                                                                                "value": "South America"
                                                                                              },

                                                                                              "subclade_membership": {
                                                                                                "value": "20B"
                                                                                              },
                                                                                              "submitting_lab": {
                                                                                                "value": "Laborat\u00f3rio de Parasitologia M\u00e9dica - Instituto de Medicina Tropical - Universidade de S\u00e3o Paulo"
                                                                                              },
                                                                                              "url": "https://www.gisaid.org"
                                                                                            }
                                                                                          },
                                                                                          {
                                                                                            "branch_attrs": {
                                                                                              "mutations": {}
                                                                                            },
                                                                                            "children": [
                                                                                              {
                                                                                                "branch_attrs": {
                                                                                                  "mutations": {}
                                                                                                },
                                                                                                "name": "Brazil/RJ-UFRJ-58271/2020",
                                                                                                "node_attrs": {

                                                                                                  "author": {
                                                                                                    "author": "Bianca Catarina Azevedo Cabral et al",
                                                                                                    "value": "Bianca Catarina Azevedo Cabral et al"
                                                                                                  },
                                                                                                  "clade_membership": {
                                                                                                    "value": "20B"
                                                                                                  },
                                                                                                  "country": {
                                                                                                    "value": "Brazil"
                                                                                                  },
                                                                                                  "div": 10,
                                                                                                  "division": {
                                                                                                    "value": "Rio de Janeiro"
                                                                                                  },
                                                                                                  "division_exposure": {
                                                                                                    "value": "Rio de Janeiro"
                                                                                                  },
                                                                                                  "gisaid_epi_isl": {
                                                                                                    "value": "EPI_ISL_492048"
                                                                                                  },
                                                                                                  "host": {
                                                                                                    "value": "Human"
                                                                                                  },
                                                                                                  "custom_location": {
                                                                                                    "confidence": {
                                                                                                      "Brazil": 1.0
                                                                                                    },
                                                                                                    "entropy": -1.000088900581841e-12,
                                                                                                    "value": "Brazil"
                                                                                                  },
                                                                                                  "location": {
                                                                                                    "value": "Rio de Janeiro"
                                                                                                  },
                                                                                                  "num_date": {
                                                                                                    "confidence": [
                                                                                                      2020.4166666666667,
                                                                                                      2020.4166666666667
                                                                                                    ],
                                                                                                    "value": 2020.4166666666667
                                                                                                  },
                                                                                                  "originating_lab": {
                                                                                                    "value": "Instituto de Biologia do Ex\u00e9rcito"
                                                                                                  },
                                                                                                  "pangolin_lineage": {
                                                                                                    "value": "B.1.1.33"
                                                                                                  },
                                                                                                  "recency": {
                                                                                                    "value": "Older"
                                                                                                  },
                                                                                                  "region": {
                                                                                                    "value": "South America"
                                                                                                  },
                                                                                                  "region_exposure": {
                                                                                                    "value": "South America"
                                                                                                  },

                                                                                                  "subclade_membership": {
                                                                                                    "value": "20B"
                                                                                                  },
                                                                                                  "submitting_lab": {
                                                                                                    "value": "Laborat\u00f3rio Metabolismo Macromolecular FirminoTorres de Castro, Instituto de Biof\u00edsica Carlos Chagas Filho, Universidade Federal do Rio de Janeiro"
                                                                                                  },
                                                                                                  "url": "https://www.gisaid.org"
                                                                                                }
                                                                                              },
                                                                                              {
                                                                                                "branch_attrs": {
                                                                                                  "mutations": {
                                                                                                    "nuc": [
                                                                                                      "T27384C"
                                                                                                    ]
                                                                                                  }
                                                                                                },
                                                                                                "children": [
                                                                                                  {
                                                                                                    "branch_attrs": {
                                                                                                      "labels": {
                                                                                                        "aa": "ORF3a: V13L"
                                                                                                      },
                                                                                                      "mutations": {
                                                                                                        "ORF3a": [
                                                                                                          "V13L"
                                                                                                        ],
                                                                                                        "nuc": [
                                                                                                          "C823T",
                                                                                                          "G25429T"
                                                                                                        ]
                                                                                                      }
                                                                                                    },
                                                                                                    "name": "Brazil/PE-IAM1264/2020",
                                                                                                    "node_attrs": {

                                                                                                      "author": {
                                                                                                        "author": "Marcelo Henrique Santos Paiva et al",
                                                                                                        "value": "Marcelo Henrique Santos Paiva et al"
                                                                                                      },
                                                                                                      "clade_membership": {
                                                                                                        "value": "20B"
                                                                                                      },
                                                                                                      "country": {
                                                                                                        "value": "Brazil"
                                                                                                      },
                                                                                                      "div": 13,
                                                                                                      "division": {
                                                                                                        "value": "Pernambuco"
                                                                                                      },
                                                                                                      "division_exposure": {
                                                                                                        "value": "Pernambuco"
                                                                                                      },
                                                                                                      "gisaid_epi_isl": {
                                                                                                        "value": "EPI_ISL_572385"
                                                                                                      },
                                                                                                      "host": {
                                                                                                        "value": "Human"
                                                                                                      },
                                                                                                      "custom_location": {
                                                                                                        "confidence": {
                                                                                                          "Brazil": 1.0
                                                                                                        },
                                                                                                        "entropy": -1.000088900581841e-12,
                                                                                                        "value": "Brazil"
                                                                                                      },
                                                                                                      "location": {
                                                                                                        "value": "Caruaru"
                                                                                                      },
                                                                                                      "num_date": {
                                                                                                        "confidence": [
                                                                                                          2020.3565573770493,
                                                                                                          2020.3565573770493
                                                                                                        ],
                                                                                                        "value": 2020.3565573770493
                                                                                                      },
                                                                                                      "originating_lab": {
                                                                                                        "value": "LACEN/PE"
                                                                                                      },
                                                                                                      "pangolin_lineage": {
                                                                                                        "value": "B.1.1.33"
                                                                                                      },
                                                                                                      "recency": {
                                                                                                        "value": "Older"
                                                                                                      },
                                                                                                      "region": {
                                                                                                        "value": "South America"
                                                                                                      },
                                                                                                      "region_exposure": {
                                                                                                        "value": "South America"
                                                                                                      },

                                                                                                      "subclade_membership": {
                                                                                                        "value": "20B"
                                                                                                      },
                                                                                                      "submitting_lab": {
                                                                                                        "value": "WallauLab, Aggeu Magalhaes Institute"
                                                                                                      },
                                                                                                      "url": "https://www.gisaid.org"
                                                                                                    }
                                                                                                  },
                                                                                                  {
                                                                                                    "branch_attrs": {
                                                                                                      "mutations": {}
                                                                                                    },
                                                                                                    "children": [
                                                                                                      {
                                                                                                        "branch_attrs": {
                                                                                                          "labels": {
                                                                                                            "aa": "ORF1a: F709L"
                                                                                                          },
                                                                                                          "mutations": {
                                                                                                            "ORF1a": [
                                                                                                              "F709L"
                                                                                                            ],
                                                                                                            "nuc": [
                                                                                                              "T2390C"
                                                                                                            ]
                                                                                                          }
                                                                                                        },
                                                                                                        "name": "Brazil/AL-30273/2020",
                                                                                                        "node_attrs": {
                                                                                                          "author": {
                                                                                                            "author": "Paola Resende et al",
                                                                                                            "value": "Paola Resende et al B"
                                                                                                          },
                                                                                                          "clade_membership": {
                                                                                                            "value": "20B"
                                                                                                          },
                                                                                                          "country": {
                                                                                                            "value": "Brazil"
                                                                                                          },
                                                                                                          "div": 12,
                                                                                                          "division": {
                                                                                                            "value": "Alagoas"
                                                                                                          },
                                                                                                          "division_exposure": {
                                                                                                            "value": "Alagoas"
                                                                                                          },
                                                                                                          "gisaid_epi_isl": {
                                                                                                            "value": "EPI_ISL_792644"
                                                                                                          },
                                                                                                          "host": {
                                                                                                            "value": "Human"
                                                                                                          },
                                                                                                          "custom_location": {
                                                                                                            "confidence": {
                                                                                                              "Brazil": 0.9999999999999999
                                                                                                            },
                                                                                                            "entropy": -9.99866855976916e-13,
                                                                                                            "value": "Brazil"
                                                                                                          },
                                                                                                          "num_date": {
                                                                                                            "confidence": [
                                                                                                              2020.3647540983607,
                                                                                                              2020.3647540983607
                                                                                                            ],
                                                                                                            "value": 2020.3647540983607
                                                                                                          },
                                                                                                          "originating_lab": {
                                                                                                            "value": "LACEN-AL"
                                                                                                          },
                                                                                                          "pangolin_lineage": {
                                                                                                            "value": "B.1.1.33"
                                                                                                          },
                                                                                                          "recency": {
                                                                                                            "value": "Older"
                                                                                                          },
                                                                                                          "region": {
                                                                                                            "value": "South America"
                                                                                                          },
                                                                                                          "region_exposure": {
                                                                                                            "value": "South America"
                                                                                                          },
                                                                                                          "subclade_membership": {
                                                                                                            "value": "20B"
                                                                                                          },
                                                                                                          "submitting_lab": {
                                                                                                            "value": "Laboratory of Respiratory Viruses and Measles, Oswaldo Cruz Institute, FIOCRUZ"
                                                                                                          },
                                                                                                          "url": "https://www.gisaid.org"
                                                                                                        }
                                                                                                      },
                                                                                                      {
                                                                                                        "branch_attrs": {
                                                                                                          "mutations": {}
                                                                                                        },
                                                                                                        "name": "Brazil/AL-28258/2020",
                                                                                                        "node_attrs": {
                                                                                                          "author": {
                                                                                                            "author": "Paola Resende et al",
                                                                                                            "value": "Paola Resende et al B"
                                                                                                          },
                                                                                                          "clade_membership": {
                                                                                                            "value": "20B"
                                                                                                          },
                                                                                                          "country": {
                                                                                                            "value": "Brazil"
                                                                                                          },
                                                                                                          "div": 11,
                                                                                                          "division": {
                                                                                                            "value": "Alagoas"
                                                                                                          },
                                                                                                          "division_exposure": {
                                                                                                            "value": "Alagoas"
                                                                                                          },
                                                                                                          "gisaid_epi_isl": {
                                                                                                            "value": "EPI_ISL_792640"
                                                                                                          },
                                                                                                          "host": {
                                                                                                            "value": "Human"
                                                                                                          },
                                                                                                          "custom_location": {
                                                                                                            "confidence": {
                                                                                                              "Brazil": 0.9999999999999999
                                                                                                            },
                                                                                                            "entropy": -9.99866855976916e-13,
                                                                                                            "value": "Brazil"
                                                                                                          },
                                                                                                          "num_date": {
                                                                                                            "confidence": [
                                                                                                              2020.3456284153006,
                                                                                                              2020.3456284153006
                                                                                                            ],
                                                                                                            "value": 2020.3456284153006
                                                                                                          },
                                                                                                          "originating_lab": {
                                                                                                            "value": "LACEN-AL"
                                                                                                          },
                                                                                                          "pangolin_lineage": {
                                                                                                            "value": "B.1.1.33"
                                                                                                          },
                                                                                                          "recency": {
                                                                                                            "value": "Older"
                                                                                                          },
                                                                                                          "region": {
                                                                                                            "value": "South America"
                                                                                                          },
                                                                                                          "region_exposure": {
                                                                                                            "value": "South America"
                                                                                                          },
                                                                                                          "subclade_membership": {
                                                                                                            "value": "20B"
                                                                                                          },
                                                                                                          "submitting_lab": {
                                                                                                            "value": "Laboratory of Respiratory Viruses and Measles, Oswaldo Cruz Institute, FIOCRUZ"
                                                                                                          },
                                                                                                          "url": "https://www.gisaid.org"
                                                                                                        }
                                                                                                      }
                                                                                                    ],
                                                                                                    "name": "NODE_0002416",
                                                                                                    "node_attrs": {
                                                                                                      "clade_membership": {
                                                                                                        "value": "20B"
                                                                                                      },
                                                                                                      "div": 11,
                                                                                                      "custom_location": {
                                                                                                        "confidence": {
                                                                                                          "Brazil": 0.9990291352396516
                                                                                                        },
                                                                                                        "entropy": 0.008115875385371223,
                                                                                                        "value": "Brazil"
                                                                                                      },
                                                                                                      "num_date": {
                                                                                                        "confidence": [
                                                                                                          2020.2822773118442,
                                                                                                          2020.3456284153006
                                                                                                        ],
                                                                                                        "value": 2020.3420838043155
                                                                                                      },
                                                                                                      "subclade_membership": {
                                                                                                        "value": "20B"
                                                                                                      }
                                                                                                    }
                                                                                                  }
                                                                                                ],
                                                                                                "name": "NODE_0003796",
                                                                                                "node_attrs": {
                                                                                                  "clade_membership": {
                                                                                                    "value": "20B"
                                                                                                  },
                                                                                                  "div": 11,
                                                                                                  "custom_location": {
                                                                                                    "confidence": {
                                                                                                      "Brazil": 0.998944309566073
                                                                                                    },
                                                                                                    "entropy": 0.00872300563461808,
                                                                                                    "value": "Brazil"
                                                                                                  },
                                                                                                  "num_date": {
                                                                                                    "confidence": [
                                                                                                      2020.2763975104663,
                                                                                                      2020.3423606762317
                                                                                                    ],
                                                                                                    "value": 2020.321356001317
                                                                                                  },
                                                                                                  "subclade_membership": {
                                                                                                    "value": "20B"
                                                                                                  }
                                                                                                }
                                                                                              }
                                                                                            ],
                                                                                            "name": "NODE_0002414",
                                                                                            "node_attrs": {
                                                                                              "clade_membership": {
                                                                                                "value": "20B"
                                                                                              },
                                                                                              "div": 10,
                                                                                              "custom_location": {
                                                                                                "confidence": {
                                                                                                  "Brazil": 0.9989347351423644
                                                                                                },
                                                                                                "entropy": 0.008790298952928315,
                                                                                                "value": "Brazil"
                                                                                              },
                                                                                              "num_date": {
                                                                                                "confidence": [
                                                                                                  2020.2109002222487,
                                                                                                  2020.331662233421
                                                                                                ],
                                                                                                "value": 2020.291935411954
                                                                                              },
                                                                                              "subclade_membership": {
                                                                                                "value": "20B"
                                                                                              }
                                                                                            }
                                                                                          }
                                                                                        ],
                                                                                        "name": "NODE_0003794",
                                                                                        "node_attrs": {
                                                                                          "clade_membership": {
                                                                                            "value": "20B"
                                                                                          },
                                                                                          "div": 10,
                                                                                          "custom_location": {
                                                                                            "confidence": {
                                                                                              "Brazil": 0.9989135200214675
                                                                                            },
                                                                                            "entropy": 0.008938534379582516,
                                                                                            "value": "Brazil"
                                                                                          },
                                                                                          "num_date": {
                                                                                            "confidence": [
                                                                                              2020.2213087669734,
                                                                                              2020.3287094236605
                                                                                            ],
                                                                                            "value": 2020.2578198326737
                                                                                          },
                                                                                          "subclade_membership": {
                                                                                            "value": "20B"
                                                                                          }
                                                                                        }
                                                                                      },
                                                                                      {
                                                                                        "branch_attrs": {
                                                                                          "mutations": {}
                                                                                        },
                                                                                        "children": [
                                                                                          {
                                                                                            "branch_attrs": {
                                                                                              "labels": {
                                                                                                "aa": "ORF1b: R1729H, G2662V; ORF8: A65V; S: E156Q"
                                                                                              },
                                                                                              "mutations": {
                                                                                                "ORF1b": [
                                                                                                  "R1729H",
                                                                                                  "G2662V"
                                                                                                ],
                                                                                                "ORF8": [
                                                                                                  "A65V"
                                                                                                ],
                                                                                                "S": [
                                                                                                  "E156Q"
                                                                                                ],
                                                                                                "nuc": [
                                                                                                  "C3811T",
                                                                                                  "C6016T",
                                                                                                  "A8443C",
                                                                                                  "A11782G",
                                                                                                  "C15141T",
                                                                                                  "G18653A",
                                                                                                  "G21452T",
                                                                                                  "G22028C",
                                                                                                  "C28087T",
                                                                                                  "G29648T"
                                                                                                ]
                                                                                              }
                                                                                            },
                                                                                            "name": "Brazil/RJ-00577/2020",
                                                                                            "node_attrs": {

                                                                                              "author": {
                                                                                                "author": "Carolina M Voloch et al",
                                                                                                "value": "Carolina M Voloch et al"
                                                                                              },
                                                                                              "clade_membership": {
                                                                                                "value": "20B"
                                                                                              },
                                                                                              "country": {
                                                                                                "value": "Brazil"
                                                                                              },
                                                                                              "div": 19,
                                                                                              "division": {
                                                                                                "value": "Rio de Janeiro"
                                                                                              },
                                                                                              "division_exposure": {
                                                                                                "value": "Rio de Janeiro"
                                                                                              },
                                                                                              "gisaid_epi_isl": {
                                                                                                "value": "EPI_ISL_717961"
                                                                                              },
                                                                                              "host": {
                                                                                                "value": "Human"
                                                                                              },
                                                                                              "custom_location": {
                                                                                                "confidence": {
                                                                                                  "Brazil": 1.0
                                                                                                },
                                                                                                "entropy": -1.000088900581841e-12,
                                                                                                "value": "Brazil"
                                                                                              },
                                                                                              "location": {
                                                                                                "value": "Rio de Janeiro"
                                                                                              },
                                                                                              "num_date": {
                                                                                                "confidence": [
                                                                                                  2020.8456284153006,
                                                                                                  2020.8456284153006
                                                                                                ],
                                                                                                "value": 2020.8456284153006
                                                                                              },
                                                                                              "originating_lab": {
                                                                                                "value": "Laboratorio de Virologia Molecular / UFRJ"
                                                                                              },
                                                                                              "pangolin_lineage": {
                                                                                                "value": "B.1.1.33"
                                                                                              },
                                                                                              "recency": {
                                                                                                "value": "Older"
                                                                                              },
                                                                                              "region": {
                                                                                                "value": "South America"
                                                                                              },
                                                                                              "region_exposure": {
                                                                                                "value": "South America"
                                                                                              },

                                                                                              "subclade_membership": {
                                                                                                "value": "20B"
                                                                                              },
                                                                                              "submitting_lab": {
                                                                                                "value": "Bioinformatics Laboratory / LNCC"
                                                                                              },
                                                                                              "url": "https://www.gisaid.org"
                                                                                            }
                                                                                          },
                                                                                          {
                                                                                            "branch_attrs": {
                                                                                              "mutations": {}
                                                                                            },
                                                                                            "children": [
                                                                                              {
                                                                                                "branch_attrs": {
                                                                                                  "labels": {
                                                                                                    "aa": "ORF1b: I479V; S: G75S"
                                                                                                  },
                                                                                                  "mutations": {
                                                                                                    "ORF1b": [
                                                                                                      "I479V"
                                                                                                    ],
                                                                                                    "S": [
                                                                                                      "G75S"
                                                                                                    ],
                                                                                                    "nuc": [
                                                                                                      "T682C",
                                                                                                      "C11572T",
                                                                                                      "A14902G",
                                                                                                      "G21785A",
                                                                                                      "C22000T"
                                                                                                    ]
                                                                                                  }
                                                                                                },
                                                                                                "children": [
                                                                                                  {
                                                                                                    "branch_attrs": {
                                                                                                      "labels": {
                                                                                                        "aa": "ORF1a: S2083N; ORF1b: T1336I; ORF3a: S253P; ORF6: T33I"
                                                                                                      },
                                                                                                      "mutations": {
                                                                                                        "ORF1a": [
                                                                                                          "S2083N"
                                                                                                        ],
                                                                                                        "ORF1b": [
                                                                                                          "T1336I"
                                                                                                        ],
                                                                                                        "ORF3a": [
                                                                                                          "S253P"
                                                                                                        ],
                                                                                                        "ORF6": [
                                                                                                          "T33I"
                                                                                                        ],
                                                                                                        "nuc": [
                                                                                                          "A6319G",
                                                                                                          "G6513A",
                                                                                                          "C9857T",
                                                                                                          "C17474T",
                                                                                                          "C19983T",
                                                                                                          "A25698G",
                                                                                                          "T26149C",
                                                                                                          "C27299T"
                                                                                                        ]
                                                                                                      }
                                                                                                    },
                                                                                                    "children": [
                                                                                                      {
                                                                                                        "branch_attrs": {
                                                                                                          "mutations": {}
                                                                                                        },
                                                                                                        "name": "Brazil/BA-15/2020",
                                                                                                        "node_attrs": {

                                                                                                          "author": {
                                                                                                            "author": "Stephane Tosta et al",
                                                                                                            "value": "Stephane Tosta et al"
                                                                                                          },
                                                                                                          "clade_membership": {
                                                                                                            "value": "20B"
                                                                                                          },
                                                                                                          "country": {
                                                                                                            "value": "Brazil"
                                                                                                          },
                                                                                                          "div": 22,
                                                                                                          "division": {
                                                                                                            "value": "Bahia"
                                                                                                          },
                                                                                                          "division_exposure": {
                                                                                                            "value": "Bahia"
                                                                                                          },
                                                                                                          "gisaid_epi_isl": {
                                                                                                            "value": "EPI_ISL_978500"
                                                                                                          },
                                                                                                          "host": {
                                                                                                            "value": "Human"
                                                                                                          },
                                                                                                          "custom_location": {
                                                                                                            "confidence": {
                                                                                                              "Brazil": 1.0
                                                                                                            },
                                                                                                            "entropy": -1.000088900581841e-12,
                                                                                                            "value": "Brazil"
                                                                                                          },
                                                                                                          "num_date": {
                                                                                                            "confidence": [
                                                                                                              2020.629781420765,
                                                                                                              2020.629781420765
                                                                                                            ],
                                                                                                            "value": 2020.629781420765
                                                                                                          },
                                                                                                          "originating_lab": {
                                                                                                            "value": "Central Public Health Laboratory - LACEN -Bahia, Salvador, Brazil"
                                                                                                          },
                                                                                                          "pangolin_lineage": {
                                                                                                            "value": "N.4"
                                                                                                          },
                                                                                                          "recency": {
                                                                                                            "value": "One month ago"
                                                                                                          },
                                                                                                          "region": {
                                                                                                            "value": "South America"
                                                                                                          },
                                                                                                          "region_exposure": {
                                                                                                            "value": "South America"
                                                                                                          },

                                                                                                          "subclade_membership": {
                                                                                                            "value": "20B"
                                                                                                          },
                                                                                                          "submitting_lab": {
                                                                                                            "value": "Central Public Health Laboratory - LACEN -Bahia, Salvador, Brazil"
                                                                                                          },
                                                                                                          "url": "https://www.gisaid.org"
                                                                                                        }
                                                                                                      },
                                                                                                      {
                                                                                                        "branch_attrs": {
                                                                                                          "mutations": {}
                                                                                                        },
                                                                                                        "name": "Brazil/BA-15.1/2020",
                                                                                                        "node_attrs": {

                                                                                                          "author": {
                                                                                                            "author": "Stephane Tosta et al",
                                                                                                            "value": "Stephane Tosta et al"
                                                                                                          },
                                                                                                          "clade_membership": {
                                                                                                            "value": "20B"
                                                                                                          },
                                                                                                          "country": {
                                                                                                            "value": "Brazil"
                                                                                                          },
                                                                                                          "div": 22,
                                                                                                          "division": {
                                                                                                            "value": "Bahia"
                                                                                                          },
                                                                                                          "division_exposure": {
                                                                                                            "value": "Bahia"
                                                                                                          },
                                                                                                          "gisaid_epi_isl": {
                                                                                                            "value": "EPI_ISL_1068329"
                                                                                                          },
                                                                                                          "host": {
                                                                                                            "value": "Human"
                                                                                                          },
                                                                                                          "custom_location": {
                                                                                                            "confidence": {
                                                                                                              "Brazil": 1.0
                                                                                                            },
                                                                                                            "entropy": -1.000088900581841e-12,
                                                                                                            "value": "Brazil"
                                                                                                          },
                                                                                                          "num_date": {
                                                                                                            "confidence": [
                                                                                                              2020.629781420765,
                                                                                                              2020.629781420765
                                                                                                            ],
                                                                                                            "value": 2020.629781420765
                                                                                                          },
                                                                                                          "originating_lab": {
                                                                                                            "value": "Central Public Health Laboratory - LACEN -Bahia, Salvador, Brazil"
                                                                                                          },
                                                                                                          "pangolin_lineage": {
                                                                                                            "value": "N.4"
                                                                                                          },
                                                                                                          "recency": {
                                                                                                            "value": "One week ago"
                                                                                                          },
                                                                                                          "region": {
                                                                                                            "value": "South America"
                                                                                                          },
                                                                                                          "region_exposure": {
                                                                                                            "value": "South America"
                                                                                                          },

                                                                                                          "subclade_membership": {
                                                                                                            "value": "20B"
                                                                                                          },
                                                                                                          "submitting_lab": {
                                                                                                            "value": "Central Public Health Laboratory - LACEN -Bahia, Salvador, Brazil"
                                                                                                          },
                                                                                                          "url": "https://www.gisaid.org"
                                                                                                        }
                                                                                                      }
                                                                                                    ],
                                                                                                    "name": "NODE_0003652",
                                                                                                    "node_attrs": {
                                                                                                      "clade_membership": {
                                                                                                        "value": "20B"
                                                                                                      },
                                                                                                      "div": 22,
                                                                                                      "custom_location": {
                                                                                                        "confidence": {
                                                                                                          "Brazil": 0.9990206016685418
                                                                                                        },
                                                                                                        "entropy": 0.008176662977859973,
                                                                                                        "value": "Brazil"
                                                                                                      },
                                                                                                      "num_date": {
                                                                                                        "confidence": [
                                                                                                          2020.6013083361645,
                                                                                                          2020.629781420765
                                                                                                        ],
                                                                                                        "value": 2020.629781420765
                                                                                                      },
                                                                                                      "subclade_membership": {
                                                                                                        "value": "20B"
                                                                                                      }
                                                                                                    }
                                                                                                  },
                                                                                                  {
                                                                                                    "branch_attrs": {
                                                                                                      "mutations": {}
                                                                                                    },
                                                                                                    "children": [
                                                                                                      {
                                                                                                        "branch_attrs": {
                                                                                                          "mutations": {}
                                                                                                        },
                                                                                                        "name": "Brazil/BA-14.1/2020",
                                                                                                        "node_attrs": {

                                                                                                          "author": {
                                                                                                            "author": "Stephane Tosta et al",
                                                                                                            "value": "Stephane Tosta et al"
                                                                                                          },
                                                                                                          "clade_membership": {
                                                                                                            "value": "20B"
                                                                                                          },
                                                                                                          "country": {
                                                                                                            "value": "Brazil"
                                                                                                          },
                                                                                                          "div": 14,
                                                                                                          "division": {
                                                                                                            "value": "Bahia"
                                                                                                          },
                                                                                                          "division_exposure": {
                                                                                                            "value": "Bahia"
                                                                                                          },
                                                                                                          "gisaid_epi_isl": {
                                                                                                            "value": "EPI_ISL_1068328"
                                                                                                          },
                                                                                                          "host": {
                                                                                                            "value": "Human"
                                                                                                          },
                                                                                                          "custom_location": {
                                                                                                            "confidence": {
                                                                                                              "Brazil": 1.0
                                                                                                            },
                                                                                                            "entropy": -1.000088900581841e-12,
                                                                                                            "value": "Brazil"
                                                                                                          },
                                                                                                          "num_date": {
                                                                                                            "confidence": [
                                                                                                              2020.5887978142077,
                                                                                                              2020.5887978142077
                                                                                                            ],
                                                                                                            "value": 2020.5887978142077
                                                                                                          },
                                                                                                          "originating_lab": {
                                                                                                            "value": "Central Public Health Laboratory - LACEN -Bahia, Salvador, Brazil"
                                                                                                          },
                                                                                                          "pangolin_lineage": {
                                                                                                            "value": "B.1.1.33"
                                                                                                          },
                                                                                                          "recency": {
                                                                                                            "value": "One week ago"
                                                                                                          },
                                                                                                          "region": {
                                                                                                            "value": "South America"
                                                                                                          },
                                                                                                          "region_exposure": {
                                                                                                            "value": "South America"
                                                                                                          },

                                                                                                          "subclade_membership": {
                                                                                                            "value": "20B"
                                                                                                          },
                                                                                                          "submitting_lab": {
                                                                                                            "value": "Central Public Health Laboratory - LACEN -Bahia, Salvador, Brazil"
                                                                                                          },
                                                                                                          "url": "https://www.gisaid.org"
                                                                                                        }
                                                                                                      },
                                                                                                      {
                                                                                                        "branch_attrs": {
                                                                                                          "mutations": {}
                                                                                                        },
                                                                                                        "name": "Brazil/BA-14/2020",
                                                                                                        "node_attrs": {

                                                                                                          "author": {
                                                                                                            "author": "Stephane Tosta et al",
                                                                                                            "value": "Stephane Tosta et al"
                                                                                                          },
                                                                                                          "clade_membership": {
                                                                                                            "value": "20B"
                                                                                                          },
                                                                                                          "country": {
                                                                                                            "value": "Brazil"
                                                                                                          },
                                                                                                          "div": 14,
                                                                                                          "division": {
                                                                                                            "value": "Bahia"
                                                                                                          },
                                                                                                          "division_exposure": {
                                                                                                            "value": "Bahia"
                                                                                                          },
                                                                                                          "gisaid_epi_isl": {
                                                                                                            "value": "EPI_ISL_978499"
                                                                                                          },
                                                                                                          "host": {
                                                                                                            "value": "Human"
                                                                                                          },
                                                                                                          "custom_location": {
                                                                                                            "confidence": {
                                                                                                              "Brazil": 1.0
                                                                                                            },
                                                                                                            "entropy": -1.000088900581841e-12,
                                                                                                            "value": "Brazil"
                                                                                                          },
                                                                                                          "num_date": {
                                                                                                            "confidence": [
                                                                                                              2020.5887978142077,
                                                                                                              2020.5887978142077
                                                                                                            ],
                                                                                                            "value": 2020.5887978142077
                                                                                                          },
                                                                                                          "originating_lab": {
                                                                                                            "value": "Central Public Health Laboratory - LACEN -Bahia, Salvador, Brazil"
                                                                                                          },
                                                                                                          "pangolin_lineage": {
                                                                                                            "value": "B.1.1.33"
                                                                                                          },
                                                                                                          "recency": {
                                                                                                            "value": "One month ago"
                                                                                                          },
                                                                                                          "region": {
                                                                                                            "value": "South America"
                                                                                                          },
                                                                                                          "region_exposure": {
                                                                                                            "value": "South America"
                                                                                                          },

                                                                                                          "subclade_membership": {
                                                                                                            "value": "20B"
                                                                                                          },
                                                                                                          "submitting_lab": {
                                                                                                            "value": "Central Public Health Laboratory - LACEN -Bahia, Salvador, Brazil"
                                                                                                          },
                                                                                                          "url": "https://www.gisaid.org"
                                                                                                        }
                                                                                                      }
                                                                                                    ],
                                                                                                    "name": "NODE_0002422",
                                                                                                    "node_attrs": {
                                                                                                      "clade_membership": {
                                                                                                        "value": "20B"
                                                                                                      },
                                                                                                      "div": 14,
                                                                                                      "custom_location": {
                                                                                                        "confidence": {
                                                                                                          "Brazil": 0.9990206016685418
                                                                                                        },
                                                                                                        "entropy": 0.008176662977859973,
                                                                                                        "value": "Brazil"
                                                                                                      },
                                                                                                      "num_date": {
                                                                                                        "confidence": [
                                                                                                          2020.524477886588,
                                                                                                          2020.5887978142077
                                                                                                        ],
                                                                                                        "value": 2020.5887978142077
                                                                                                      },
                                                                                                      "subclade_membership": {
                                                                                                        "value": "20B"
                                                                                                      }
                                                                                                    }
                                                                                                  }
                                                                                                ],
                                                                                                "name": "NODE_0003650",
                                                                                                "node_attrs": {
                                                                                                  "clade_membership": {
                                                                                                    "value": "20B"
                                                                                                  },
                                                                                                  "div": 14,
                                                                                                  "custom_location": {
                                                                                                    "confidence": {
                                                                                                      "Brazil": 0.9988417618116526,
                                                                                                      "Rio Grande do Sul": 0.0010273550593020101
                                                                                                    },
                                                                                                    "entropy": 0.009446197127181585,
                                                                                                    "value": "Brazil"
                                                                                                  },
                                                                                                  "num_date": {
                                                                                                    "confidence": [
                                                                                                      2020.3832551207977,
                                                                                                      2020.5865694500603
                                                                                                    ],
                                                                                                    "value": 2020.4757533512018
                                                                                                  },
                                                                                                  "subclade_membership": {
                                                                                                    "value": "20B"
                                                                                                  }
                                                                                                }
                                                                                              },
                                                                                              {
                                                                                                "branch_attrs": {
                                                                                                  "labels": {
                                                                                                    "aa": "ORF1a: F3605L; S: E484K"
                                                                                                  },
                                                                                                  "mutations": {
                                                                                                    "ORF1a": [
                                                                                                      "F3605L"
                                                                                                    ],
                                                                                                    "S": [
                                                                                                      "E484K"
                                                                                                    ],
                                                                                                    "nuc": [
                                                                                                      "G1264T",
                                                                                                      "C7600T",
                                                                                                      "T11078C",
                                                                                                      "G23012A"
                                                                                                    ]
                                                                                                  }
                                                                                                },
                                                                                                "children": [
                                                                                                  {
                                                                                                    "branch_attrs": {
                                                                                                      "labels": {
                                                                                                        "aa": "N: S183P, T292I; ORF1a: A872T, Y3074H, A3143V; ORF1b: R1605K"
                                                                                                      },
                                                                                                      "mutations": {
                                                                                                        "N": [
                                                                                                          "S183P",
                                                                                                          "T292I"
                                                                                                        ],
                                                                                                        "ORF1a": [
                                                                                                          "A872T",
                                                                                                          "Y3074H",
                                                                                                          "A3143V"
                                                                                                        ],
                                                                                                        "ORF1b": [
                                                                                                          "R1605K"
                                                                                                        ],
                                                                                                        "nuc": [
                                                                                                          "G2879A",
                                                                                                          "T9485C",
                                                                                                          "C9693T",
                                                                                                          "G18281A",
                                                                                                          "C26822T",
                                                                                                          "A26924G",
                                                                                                          "C28253T",
                                                                                                          "T28820C",
                                                                                                          "C29148T"
                                                                                                        ]
                                                                                                      }
                                                                                                    },
                                                                                                    "name": "Brazil/RJ-00433/2020",
                                                                                                    "node_attrs": {

                                                                                                      "author": {
                                                                                                        "author": "Carolina M Voloch et al",
                                                                                                        "value": "Carolina M Voloch et al"
                                                                                                      },
                                                                                                      "clade_membership": {
                                                                                                        "value": "20B"
                                                                                                      },
                                                                                                      "country": {
                                                                                                        "value": "Brazil"
                                                                                                      },
                                                                                                      "div": 22,
                                                                                                      "division": {
                                                                                                        "value": "Rio de Janeiro"
                                                                                                      },
                                                                                                      "division_exposure": {
                                                                                                        "value": "Rio de Janeiro"
                                                                                                      },
                                                                                                      "gisaid_epi_isl": {
                                                                                                        "value": "EPI_ISL_717791"
                                                                                                      },
                                                                                                      "host": {
                                                                                                        "value": "Human"
                                                                                                      },
                                                                                                      "custom_location": {
                                                                                                        "confidence": {
                                                                                                          "Brazil": 0.9999999999999999
                                                                                                        },
                                                                                                        "entropy": -9.99866855976916e-13,
                                                                                                        "value": "Brazil"
                                                                                                      },
                                                                                                      "location": {
                                                                                                        "value": "Rio de Janeiro"
                                                                                                      },
                                                                                                      "num_date": {
                                                                                                        "confidence": [
                                                                                                          2020.8428961748634,
                                                                                                          2020.8428961748634
                                                                                                        ],
                                                                                                        "value": 2020.8428961748634
                                                                                                      },
                                                                                                      "originating_lab": {
                                                                                                        "value": "Laboratorio de Virologia Molecular / UFRJ"
                                                                                                      },
                                                                                                      "pangolin_lineage": {
                                                                                                        "value": "B.1.1.33"
                                                                                                      },
                                                                                                      "recency": {
                                                                                                        "value": "Older"
                                                                                                      },
                                                                                                      "region": {
                                                                                                        "value": "South America"
                                                                                                      },
                                                                                                      "region_exposure": {
                                                                                                        "value": "South America"
                                                                                                      },

                                                                                                      "subclade_membership": {
                                                                                                        "value": "20B"
                                                                                                      },
                                                                                                      "submitting_lab": {
                                                                                                        "value": "Bioinformatics Laboratory / LNCC"
                                                                                                      },
                                                                                                      "url": "https://www.gisaid.org"
                                                                                                    }
                                                                                                  },
                                                                                                  {
                                                                                                    "branch_attrs": {
                                                                                                      "labels": {
                                                                                                        "aa": "ORF1a: A2529V; ORF7b: E33A"
                                                                                                      },
                                                                                                      "mutations": {
                                                                                                        "ORF1a": [
                                                                                                          "A2529V"
                                                                                                        ],
                                                                                                        "ORF7b": [
                                                                                                          "E33A"
                                                                                                        ],
                                                                                                        "nuc": [
                                                                                                          "C7851T",
                                                                                                          "A27853C"
                                                                                                        ]
                                                                                                      }
                                                                                                    },
                                                                                                    "children": [
                                                                                                      {
                                                                                                        "branch_attrs": {
                                                                                                          "labels": {
                                                                                                            "aa": "ORF1a: A872T"
                                                                                                          },
                                                                                                          "mutations": {
                                                                                                            "ORF1a": [
                                                                                                              "A872T"
                                                                                                            ],
                                                                                                            "nuc": [
                                                                                                              "G2879A",
                                                                                                              "C19524T",
                                                                                                              "T29793A"
                                                                                                            ]
                                                                                                          }
                                                                                                        },
                                                                                                        "children": [
                                                                                                          {
                                                                                                            "branch_attrs": {
                                                                                                              "labels": {
                                                                                                                "aa": "ORF3a: D210Y"
                                                                                                              },
                                                                                                              "mutations": {
                                                                                                                "ORF3a": [
                                                                                                                  "D210Y"
                                                                                                                ],
                                                                                                                "nuc": [
                                                                                                                  "G26020T",
                                                                                                                  "G29134A",
                                                                                                                  "G29706T"
                                                                                                                ]
                                                                                                              }
                                                                                                            },
                                                                                                            "children": [
                                                                                                              {
                                                                                                                "branch_attrs": {
                                                                                                                  "labels": {
                                                                                                                    "aa": "E: L73F; ORF1a: G442S, N3405S; ORF1b: Y1748C"
                                                                                                                  },
                                                                                                                  "mutations": {
                                                                                                                    "E": [
                                                                                                                      "L73F"
                                                                                                                    ],
                                                                                                                    "ORF1a": [
                                                                                                                      "G442S",
                                                                                                                      "N3405S"
                                                                                                                    ],
                                                                                                                    "ORF1b": [
                                                                                                                      "Y1748C"
                                                                                                                    ],
                                                                                                                    "nuc": [
                                                                                                                      "G1589A",
                                                                                                                      "A10479G",
                                                                                                                      "A18710G",
                                                                                                                      "C26461T"
                                                                                                                    ]
                                                                                                                  }
                                                                                                                },
                                                                                                                "name": "Brazil/PA-IEC-177045/2020",
                                                                                                                "node_attrs": {

                                                                                                                  "author": {
                                                                                                                    "author": "Santos et al",
                                                                                                                    "value": "Santos et al A"
                                                                                                                  },
                                                                                                                  "clade_membership": {
                                                                                                                    "value": "20B"
                                                                                                                  },
                                                                                                                  "country": {
                                                                                                                    "value": "Brazil"
                                                                                                                  },
                                                                                                                  "div": 25,
                                                                                                                  "division": {
                                                                                                                    "value": "Para"
                                                                                                                  },
                                                                                                                  "division_exposure": {
                                                                                                                    "value": "Para"
                                                                                                                  },
                                                                                                                  "gisaid_epi_isl": {
                                                                                                                    "value": "EPI_ISL_918525"
                                                                                                                  },
                                                                                                                  "host": {
                                                                                                                    "value": "Human"
                                                                                                                  },
                                                                                                                  "custom_location": {
                                                                                                                    "confidence": {
                                                                                                                      "Brazil": 1.0
                                                                                                                    },
                                                                                                                    "entropy": -1.000088900581841e-12,
                                                                                                                    "value": "Brazil"
                                                                                                                  },
                                                                                                                  "num_date": {
                                                                                                                    "confidence": [
                                                                                                                      2020.938524590164,
                                                                                                                      2020.938524590164
                                                                                                                    ],
                                                                                                                    "value": 2020.938524590164
                                                                                                                  },
                                                                                                                  "originating_lab": {
                                                                                                                    "value": "LACEN - Laborat\u00f3rio Central de Sa\u00fade P\u00fablica do Para"
                                                                                                                  },
                                                                                                                  "pangolin_lineage": {
                                                                                                                    "value": "B.1.1.33"
                                                                                                                  },
                                                                                                                  "recency": {
                                                                                                                    "value": "One month ago"
                                                                                                                  },
                                                                                                                  "region": {
                                                                                                                    "value": "South America"
                                                                                                                  },
                                                                                                                  "region_exposure": {
                                                                                                                    "value": "South America"
                                                                                                                  },

                                                                                                                  "subclade_membership": {
                                                                                                                    "value": "20B"
                                                                                                                  },
                                                                                                                  "submitting_lab": {
                                                                                                                    "value": "\ufeffEvandro Chagas Institute"
                                                                                                                  },
                                                                                                                  "url": "https://www.gisaid.org"
                                                                                                                }
                                                                                                              },
                                                                                                              {
                                                                                                                "name": "Brazil/PI-1055/2021_travel_history",
                                                                                                                "node_attrs": {
                                                                                                                  "div": 30,
                                                                                                                  "num_date": {
                                                                                                                    "confidence": [
                                                                                                                      2021.0506849315068,
                                                                                                                      2021.0506849315068
                                                                                                                    ],
                                                                                                                    "value": 2021.0506849315068
                                                                                                                  },
                                                                                                                  "country": {
                                                                                                                    "value": "Europe"
                                                                                                                  }
                                                                                                                },
                                                                                                                "children": [
                                                                                                                  {
                                                                                                                    "branch_attrs": {
                                                                                                                      "labels": {
                                                                                                                        "aa": "ORF1a: K1194N, K2143R, M3627V; ORF1b: P909L; ORF7b: H42L, A43L"
                                                                                                                      },
                                                                                                                      "mutations": {
                                                                                                                        "ORF1a": [
                                                                                                                          "K1194N",
                                                                                                                          "K2143R",
                                                                                                                          "M3627V"
                                                                                                                        ],
                                                                                                                        "ORF1b": [
                                                                                                                          "P909L"
                                                                                                                        ],
                                                                                                                        "ORF7b": [
                                                                                                                          "H42L",
                                                                                                                          "A43L"
                                                                                                                        ],
                                                                                                                        "nuc": [
                                                                                                                          "C274T",
                                                                                                                          "G3847T",
                                                                                                                          "A6693G",
                                                                                                                          "A11144G",
                                                                                                                          "C16193T",
                                                                                                                          "A27880T",
                                                                                                                          "C27881G",
                                                                                                                          "G27882C",
                                                                                                                          "C27883T"
                                                                                                                        ]
                                                                                                                      }
                                                                                                                    },
                                                                                                                    "name": "Brazil/PI-1055/2021",
                                                                                                                    "node_attrs": {

                                                                                                                      "author": {
                                                                                                                        "author": "Claudio Tavares Sacchi et al",
                                                                                                                        "value": "Claudio Tavares Sacchi et al"
                                                                                                                      },
                                                                                                                      "clade_membership": {
                                                                                                                        "value": "20B"
                                                                                                                      },
                                                                                                                      "country": {
                                                                                                                        "value": "Brazil"
                                                                                                                      },
                                                                                                                      "country_exposure": {
                                                                                                                        "value": "Europe"
                                                                                                                      },
                                                                                                                      "div": 30,
                                                                                                                      "division": {
                                                                                                                        "value": "Piaui"
                                                                                                                      },
                                                                                                                      "division_exposure": {
                                                                                                                        "value": "Europe"
                                                                                                                      },
                                                                                                                      "gisaid_epi_isl": {
                                                                                                                        "value": "EPI_ISL_940613"
                                                                                                                      },
                                                                                                                      "host": {
                                                                                                                        "value": "Human"
                                                                                                                      },
                                                                                                                      "custom_location": {
                                                                                                                        "confidence": {
                                                                                                                          "Europe": 1.0
                                                                                                                        },
                                                                                                                        "entropy": -1.000088900581841e-12,
                                                                                                                        "value": "Europe"
                                                                                                                      },
                                                                                                                      "location": {
                                                                                                                        "value": "Terezina"
                                                                                                                      },
                                                                                                                      "num_date": {
                                                                                                                        "confidence": [
                                                                                                                          2021.0506849315068,
                                                                                                                          2021.0506849315068
                                                                                                                        ],
                                                                                                                        "value": 2021.0506849315068
                                                                                                                      },
                                                                                                                      "originating_lab": {
                                                                                                                        "value": "LACEN-PI DR. Costa Alvarenga"
                                                                                                                      },
                                                                                                                      "pangolin_lineage": {
                                                                                                                        "value": "B.1.1.33"
                                                                                                                      },
                                                                                                                      "recency": {
                                                                                                                        "value": "One month ago"
                                                                                                                      },
                                                                                                                      "region": {
                                                                                                                        "value": "South America"
                                                                                                                      },
                                                                                                                      "region_exposure": {
                                                                                                                        "value": "Europe"
                                                                                                                      },

                                                                                                                      "subclade_membership": {
                                                                                                                        "value": "20B"
                                                                                                                      },
                                                                                                                      "submitting_lab": {
                                                                                                                        "value": "Instituto Adolfo Lutz, Interdiciplinary Procedures Center, Strategic Laboratory"
                                                                                                                      },
                                                                                                                      "url": "https://www.gisaid.org"
                                                                                                                    }
                                                                                                                  }
                                                                                                                ]
                                                                                                              }
                                                                                                            ],
                                                                                                            "name": "NODE_0003874",
                                                                                                            "node_attrs": {
                                                                                                              "clade_membership": {
                                                                                                                "value": "20B"
                                                                                                              },
                                                                                                              "div": 21,
                                                                                                              "custom_location": {
                                                                                                                "confidence": {
                                                                                                                  "Brazil": 0.9709978627999362,
                                                                                                                  "Europe": 0.016654386297829792,
                                                                                                                  "Rio Grande do Sul": 0.002117367153581172,
                                                                                                                  "South America": 0.009420526398753425
                                                                                                                },
                                                                                                                "entropy": 0.16019210575963225,
                                                                                                                "value": "Brazil"
                                                                                                              },
                                                                                                              "num_date": {
                                                                                                                "confidence": [
                                                                                                                  2020.6533586714256,
                                                                                                                  2020.8757810613047
                                                                                                                ],
                                                                                                                "value": 2020.7983567688816
                                                                                                              },
                                                                                                              "subclade_membership": {
                                                                                                                "value": "20B"
                                                                                                              }
                                                                                                            }
                                                                                                          },
                                                                                                          {
                                                                                                            "branch_attrs": {
                                                                                                              "labels": {
                                                                                                                "aa": "ORF1a: T170I; S: A344S"
                                                                                                              },
                                                                                                              "mutations": {
                                                                                                                "ORF1a": [
                                                                                                                  "T170I"
                                                                                                                ],
                                                                                                                "S": [
                                                                                                                  "A344S"
                                                                                                                ],
                                                                                                                "nuc": [
                                                                                                                  "C774T",
                                                                                                                  "A17322T",
                                                                                                                  "G22592T"
                                                                                                                ]
                                                                                                              }
                                                                                                            },
                                                                                                            "children": [
                                                                                                              {
                                                                                                                "branch_attrs": {
                                                                                                                  "labels": {
                                                                                                                    "aa": "E: S55F"
                                                                                                                  },
                                                                                                                  "mutations": {
                                                                                                                    "E": [
                                                                                                                      "S55F"
                                                                                                                    ],
                                                                                                                    "nuc": [
                                                                                                                      "C26408T",
                                                                                                                      "G29736T"
                                                                                                                    ]
                                                                                                                  }
                                                                                                                },
                                                                                                                "name": "Brazil/PA-IEC-177044/2020",
                                                                                                                "node_attrs": {

                                                                                                                  "author": {
                                                                                                                    "author": "Santos et al",
                                                                                                                    "value": "Santos et al A"
                                                                                                                  },
                                                                                                                  "clade_membership": {
                                                                                                                    "value": "20B"
                                                                                                                  },
                                                                                                                  "country": {
                                                                                                                    "value": "Brazil"
                                                                                                                  },
                                                                                                                  "div": 23,
                                                                                                                  "division": {
                                                                                                                    "value": "Para"
                                                                                                                  },
                                                                                                                  "division_exposure": {
                                                                                                                    "value": "Para"
                                                                                                                  },
                                                                                                                  "gisaid_epi_isl": {
                                                                                                                    "value": "EPI_ISL_918524"
                                                                                                                  },
                                                                                                                  "host": {
                                                                                                                    "value": "Human"
                                                                                                                  },
                                                                                                                  "custom_location": {
                                                                                                                    "confidence": {
                                                                                                                      "Brazil": 1.0
                                                                                                                    },
                                                                                                                    "entropy": -1.000088900581841e-12,
                                                                                                                    "value": "Brazil"
                                                                                                                  },
                                                                                                                  "num_date": {
                                                                                                                    "confidence": [
                                                                                                                      2020.938524590164,
                                                                                                                      2020.938524590164
                                                                                                                    ],
                                                                                                                    "value": 2020.938524590164
                                                                                                                  },
                                                                                                                  "originating_lab": {
                                                                                                                    "value": "LACEN - Laborat\u00f3rio Central de Sa\u00fade P\u00fablica do Para"
                                                                                                                  },
                                                                                                                  "pangolin_lineage": {
                                                                                                                    "value": "B.1.1.33"
                                                                                                                  },
                                                                                                                  "recency": {
                                                                                                                    "value": "One month ago"
                                                                                                                  },
                                                                                                                  "region": {
                                                                                                                    "value": "South America"
                                                                                                                  },
                                                                                                                  "region_exposure": {
                                                                                                                    "value": "South America"
                                                                                                                  },

                                                                                                                  "subclade_membership": {
                                                                                                                    "value": "20B"
                                                                                                                  },
                                                                                                                  "submitting_lab": {
                                                                                                                    "value": "\ufeffEvandro Chagas Institute"
                                                                                                                  },
                                                                                                                  "url": "https://www.gisaid.org"
                                                                                                                }
                                                                                                              },
                                                                                                              {
                                                                                                                "branch_attrs": {
                                                                                                                  "labels": {
                                                                                                                    "aa": "ORF6: I60T"
                                                                                                                  },
                                                                                                                  "mutations": {
                                                                                                                    "ORF6": [
                                                                                                                      "I60T"
                                                                                                                    ],
                                                                                                                    "nuc": [
                                                                                                                      "C16626T",
                                                                                                                      "T27380C"
                                                                                                                    ]
                                                                                                                  }
                                                                                                                },
                                                                                                                "children": [
                                                                                                                  {
                                                                                                                    "branch_attrs": {
                                                                                                                      "mutations": {
                                                                                                                        "nuc": [
                                                                                                                          "C29732A"
                                                                                                                        ]
                                                                                                                      }
                                                                                                                    },
                                                                                                                    "name": "Brazil/AM-20842781AF/2020",
                                                                                                                    "node_attrs": {

                                                                                                                      "author": {
                                                                                                                        "author": "Valdinete Nascimento et al",
                                                                                                                        "value": "Valdinete Nascimento et al B"
                                                                                                                      },
                                                                                                                      "clade_membership": {
                                                                                                                        "value": "20B"
                                                                                                                      },
                                                                                                                      "country": {
                                                                                                                        "value": "Brazil"
                                                                                                                      },
                                                                                                                      "div": 24,
                                                                                                                      "division": {
                                                                                                                        "value": "Amazonas BR"
                                                                                                                      },
                                                                                                                      "division_exposure": {
                                                                                                                        "value": "Amazonas BR"
                                                                                                                      },
                                                                                                                      "gisaid_epi_isl": {
                                                                                                                        "value": "EPI_ISL_1068140"
                                                                                                                      },
                                                                                                                      "host": {
                                                                                                                        "value": "Human"
                                                                                                                      },
                                                                                                                      "custom_location": {
                                                                                                                        "confidence": {
                                                                                                                          "Brazil": 1.0
                                                                                                                        },
                                                                                                                        "entropy": -1.000088900581841e-12,
                                                                                                                        "value": "Brazil"
                                                                                                                      },
                                                                                                                      "location": {
                                                                                                                        "value": "Manaus"
                                                                                                                      },
                                                                                                                      "num_date": {
                                                                                                                        "confidence": [
                                                                                                                          2020.905737704918,
                                                                                                                          2020.905737704918
                                                                                                                        ],
                                                                                                                        "value": 2020.905737704918
                                                                                                                      },
                                                                                                                      "originating_lab": {
                                                                                                                        "value": "Laboratorio de Ecologia de Doencas Transmissiveis na Amazonia, Instituto Leonidas e Maria Deane - Fiocruz Amazonia"
                                                                                                                      },
                                                                                                                      "pangolin_lineage": {
                                                                                                                        "value": "B.1.1.33"
                                                                                                                      },
                                                                                                                      "recency": {
                                                                                                                        "value": "One week ago"
                                                                                                                      },
                                                                                                                      "region": {
                                                                                                                        "value": "South America"
                                                                                                                      },
                                                                                                                      "region_exposure": {
                                                                                                                        "value": "South America"
                                                                                                                      },

                                                                                                                      "subclade_membership": {
                                                                                                                        "value": "20B"
                                                                                                                      },
                                                                                                                      "submitting_lab": {
                                                                                                                        "value": "Laboratorio de Ecologia de Doencas Transmissiveis na Amazonia, Instituto Leonidas e Maria Deane - Fiocruz Amazonia"
                                                                                                                      },
                                                                                                                      "url": "https://www.gisaid.org"
                                                                                                                    }
                                                                                                                  },
                                                                                                                  {
                                                                                                                    "branch_attrs": {
                                                                                                                      "mutations": {}
                                                                                                                    },
                                                                                                                    "children": [
                                                                                                                      {
                                                                                                                        "branch_attrs": {
                                                                                                                          "labels": {
                                                                                                                            "aa": "ORF1a: P380H; ORF7a: L96X, Y97-, S98-, P99-, I100X, *122X"
                                                                                                                          },
                                                                                                                          "mutations": {
                                                                                                                            "ORF1a": [
                                                                                                                              "P380H"
                                                                                                                            ],
                                                                                                                            "ORF7a": [
                                                                                                                              "L96X",
                                                                                                                              "Y97-",
                                                                                                                              "S98-",
                                                                                                                              "P99-",
                                                                                                                              "I100X",
                                                                                                                              "*122X"
                                                                                                                            ],
                                                                                                                            "nuc": [
                                                                                                                              "C1404A",
                                                                                                                              "T27681-",
                                                                                                                              "T27682-",
                                                                                                                              "A27683-",
                                                                                                                              "C27684-",
                                                                                                                              "T27685-",
                                                                                                                              "C27686-",
                                                                                                                              "T27687-",
                                                                                                                              "C27688-",
                                                                                                                              "C27689-",
                                                                                                                              "A27690-",
                                                                                                                              "A27691-"
                                                                                                                            ]
                                                                                                                          }
                                                                                                                        },
                                                                                                                        "name": "Brazil/AM-L84-CD2420/2020",
                                                                                                                        "node_attrs": {
                                                                                                                          "author": {
                                                                                                                            "author": "Brazil-UK Centre for Arbovirus Discovery Diagnosis Genomics et al",
                                                                                                                            "value": "Brazil-UK Centre for Arbovirus Discovery Diagnosis Genomics et al"
                                                                                                                          },
                                                                                                                          "clade_membership": {
                                                                                                                            "value": "20B"
                                                                                                                          },
                                                                                                                          "country": {
                                                                                                                            "value": "Brazil"
                                                                                                                          },
                                                                                                                          "div": 24,
                                                                                                                          "division": {
                                                                                                                            "value": "Amazonas BR"
                                                                                                                          },
                                                                                                                          "division_exposure": {
                                                                                                                            "value": "Amazonas BR"
                                                                                                                          },
                                                                                                                          "gisaid_epi_isl": {
                                                                                                                            "value": "EPI_ISL_1064743"
                                                                                                                          },
                                                                                                                          "host": {
                                                                                                                            "value": "Human"
                                                                                                                          },
                                                                                                                          "custom_location": {
                                                                                                                            "confidence": {
                                                                                                                              "Brazil": 1.0
                                                                                                                            },
                                                                                                                            "entropy": -1.000088900581841e-12,
                                                                                                                            "value": "Brazil"
                                                                                                                          },
                                                                                                                          "location": {
                                                                                                                            "value": "Manaus"
                                                                                                                          },
                                                                                                                          "num_date": {
                                                                                                                            "confidence": [
                                                                                                                              2020.957650273224,
                                                                                                                              2020.957650273224
                                                                                                                            ],
                                                                                                                            "value": 2020.957650273224
                                                                                                                          },
                                                                                                                          "originating_lab": {
                                                                                                                            "value": "CDL Laboratorio Santos e Vidal LTDA."
                                                                                                                          },
                                                                                                                          "pangolin_lineage": {
                                                                                                                            "value": "B.1.1.33"
                                                                                                                          },
                                                                                                                          "recency": {
                                                                                                                            "value": "One week ago"
                                                                                                                          },
                                                                                                                          "region": {
                                                                                                                            "value": "South America"
                                                                                                                          },
                                                                                                                          "region_exposure": {
                                                                                                                            "value": "South America"
                                                                                                                          },
                                                                                                                          "subclade_membership": {
                                                                                                                            "value": "20B"
                                                                                                                          },
                                                                                                                          "submitting_lab": {
                                                                                                                            "value": "Instituto de Medicina Tropical de Sao Paulo"
                                                                                                                          },
                                                                                                                          "url": "https://www.gisaid.org"
                                                                                                                        }
                                                                                                                      },
                                                                                                                      {
                                                                                                                        "branch_attrs": {
                                                                                                                          "mutations": {}
                                                                                                                        },
                                                                                                                        "children": [
                                                                                                                          {
                                                                                                                            "branch_attrs": {
                                                                                                                              "labels": {
                                                                                                                                "aa": "N: G238C"
                                                                                                                              },
                                                                                                                              "mutations": {
                                                                                                                                "N": [
                                                                                                                                  "G238C"
                                                                                                                                ],
                                                                                                                                "nuc": [
                                                                                                                                  "G28985T"
                                                                                                                                ]
                                                                                                                              }
                                                                                                                            },
                                                                                                                            "name": "Brazil/AM-20895864ER/2020",
                                                                                                                            "node_attrs": {

                                                                                                                              "author": {
                                                                                                                                "author": "Valdinete Nascimento et al",
                                                                                                                                "value": "Valdinete Nascimento et al B"
                                                                                                                              },
                                                                                                                              "clade_membership": {
                                                                                                                                "value": "20B"
                                                                                                                              },
                                                                                                                              "country": {
                                                                                                                                "value": "Brazil"
                                                                                                                              },
                                                                                                                              "div": 24,
                                                                                                                              "division": {
                                                                                                                                "value": "Amazonas BR"
                                                                                                                              },
                                                                                                                              "division_exposure": {
                                                                                                                                "value": "Amazonas BR"
                                                                                                                              },
                                                                                                                              "gisaid_epi_isl": {
                                                                                                                                "value": "EPI_ISL_1068255"
                                                                                                                              },
                                                                                                                              "host": {
                                                                                                                                "value": "Human"
                                                                                                                              },
                                                                                                                              "custom_location": {
                                                                                                                                "confidence": {
                                                                                                                                  "Brazil": 1.0
                                                                                                                                },
                                                                                                                                "entropy": -1.000088900581841e-12,
                                                                                                                                "value": "Brazil"
                                                                                                                              },
                                                                                                                              "location": {
                                                                                                                                "value": "Manaus"
                                                                                                                              },
                                                                                                                              "num_date": {
                                                                                                                                "confidence": [
                                                                                                                                  2020.974043715847,
                                                                                                                                  2020.974043715847
                                                                                                                                ],
                                                                                                                                "value": 2020.974043715847
                                                                                                                              },
                                                                                                                              "originating_lab": {
                                                                                                                                "value": "Laboratorio de Ecologia de Doencas Transmissiveis na Amazonia, Instituto Leonidas e Maria Deane - Fiocruz Amazonia"
                                                                                                                              },
                                                                                                                              "pangolin_lineage": {
                                                                                                                                "value": "B.1.1.33"
                                                                                                                              },
                                                                                                                              "recency": {
                                                                                                                                "value": "One week ago"
                                                                                                                              },
                                                                                                                              "region": {
                                                                                                                                "value": "South America"
                                                                                                                              },
                                                                                                                              "region_exposure": {
                                                                                                                                "value": "South America"
                                                                                                                              },

                                                                                                                              "subclade_membership": {
                                                                                                                                "value": "20B"
                                                                                                                              },
                                                                                                                              "submitting_lab": {
                                                                                                                                "value": "Laboratorio de Ecologia de Doencas Transmissiveis na Amazonia, Instituto Leonidas e Maria Deane - Fiocruz Amazonia"
                                                                                                                              },
                                                                                                                              "url": "https://www.gisaid.org"
                                                                                                                            }
                                                                                                                          },
                                                                                                                          {
                                                                                                                            "branch_attrs": {
                                                                                                                              "labels": {
                                                                                                                                "aa": "ORF1a: P193L"
                                                                                                                              },
                                                                                                                              "mutations": {
                                                                                                                                "ORF1a": [
                                                                                                                                  "P193L"
                                                                                                                                ],
                                                                                                                                "nuc": [
                                                                                                                                  "C843T"
                                                                                                                                ]
                                                                                                                              }
                                                                                                                            },
                                                                                                                            "children": [
                                                                                                                              {
                                                                                                                                "branch_attrs": {
                                                                                                                                  "mutations": {}
                                                                                                                                },
                                                                                                                                "name": "Brazil/AM-L70-CD1726/2020",
                                                                                                                                "node_attrs": {
                                                                                                                                  "author": {
                                                                                                                                    "author": "Nuno Faria et al",
                                                                                                                                    "value": "Nuno Faria et al"
                                                                                                                                  },
                                                                                                                                  "clade_membership": {
                                                                                                                                    "value": "20B"
                                                                                                                                  },
                                                                                                                                  "country": {
                                                                                                                                    "value": "Brazil"
                                                                                                                                  },
                                                                                                                                  "div": 24,
                                                                                                                                  "division": {
                                                                                                                                    "value": "Amazonas BR"
                                                                                                                                  },
                                                                                                                                  "division_exposure": {
                                                                                                                                    "value": "Amazonas BR"
                                                                                                                                  },
                                                                                                                                  "gisaid_epi_isl": {
                                                                                                                                    "value": "EPI_ISL_804828"
                                                                                                                                  },
                                                                                                                                  "host": {
                                                                                                                                    "value": "Human"
                                                                                                                                  },
                                                                                                                                  "custom_location": {
                                                                                                                                    "confidence": {
                                                                                                                                      "Brazil": 1.0
                                                                                                                                    },
                                                                                                                                    "entropy": -1.000088900581841e-12,
                                                                                                                                    "value": "Brazil"
                                                                                                                                  },
                                                                                                                                  "num_date": {
                                                                                                                                    "confidence": [
                                                                                                                                      2020.9603825136612,
                                                                                                                                      2020.9603825136612
                                                                                                                                    ],
                                                                                                                                    "value": 2020.9603825136612
                                                                                                                                  },
                                                                                                                                  "originating_lab": {
                                                                                                                                    "value": "DB Diagnosticos do Brasil"
                                                                                                                                  },
                                                                                                                                  "pangolin_lineage": {
                                                                                                                                    "value": "B.1.1.33"
                                                                                                                                  },
                                                                                                                                  "recency": {
                                                                                                                                    "value": "Older"
                                                                                                                                  },
                                                                                                                                  "region": {
                                                                                                                                    "value": "South America"
                                                                                                                                  },
                                                                                                                                  "region_exposure": {
                                                                                                                                    "value": "South America"
                                                                                                                                  },
                                                                                                                                  "subclade_membership": {
                                                                                                                                    "value": "20B"
                                                                                                                                  },
                                                                                                                                  "submitting_lab": {
                                                                                                                                    "value": "Laborat\u00f3rio de Parasitologia M\u00e9dica - Instituto de Medicina Tropical - Universidade de S\u00e3o Paulo"
                                                                                                                                  },
                                                                                                                                  "url": "https://www.gisaid.org"
                                                                                                                                }
                                                                                                                              },
                                                                                                                              {
                                                                                                                                "branch_attrs": {
                                                                                                                                  "mutations": {}
                                                                                                                                },
                                                                                                                                "name": "Brazil/AM-L70-71-CD1726/2020",
                                                                                                                                "node_attrs": {
                                                                                                                                  "author": {
                                                                                                                                    "author": "Brazil-UK Centre for Arbovirus Discovery Diagnosis Genomics et al",
                                                                                                                                    "value": "Brazil-UK Centre for Arbovirus Discovery Diagnosis Genomics et al"
                                                                                                                                  },
                                                                                                                                  "clade_membership": {
                                                                                                                                    "value": "20B"
                                                                                                                                  },
                                                                                                                                  "country": {
                                                                                                                                    "value": "Brazil"
                                                                                                                                  },
                                                                                                                                  "div": 24,
                                                                                                                                  "division": {
                                                                                                                                    "value": "Amazonas BR"
                                                                                                                                  },
                                                                                                                                  "division_exposure": {
                                                                                                                                    "value": "Amazonas BR"
                                                                                                                                  },
                                                                                                                                  "gisaid_epi_isl": {
                                                                                                                                    "value": "EPI_ISL_1060925"
                                                                                                                                  },
                                                                                                                                  "host": {
                                                                                                                                    "value": "Human"
                                                                                                                                  },
                                                                                                                                  "custom_location": {
                                                                                                                                    "confidence": {
                                                                                                                                      "Brazil": 1.0
                                                                                                                                    },
                                                                                                                                    "entropy": -1.000088900581841e-12,
                                                                                                                                    "value": "Brazil"
                                                                                                                                  },
                                                                                                                                  "location": {
                                                                                                                                    "value": "Manaus"
                                                                                                                                  },
                                                                                                                                  "num_date": {
                                                                                                                                    "confidence": [
                                                                                                                                      2020.9603825136612,
                                                                                                                                      2020.9603825136612
                                                                                                                                    ],
                                                                                                                                    "value": 2020.9603825136612
                                                                                                                                  },
                                                                                                                                  "originating_lab": {
                                                                                                                                    "value": "DB Diagnosticos do Brasil"
                                                                                                                                  },
                                                                                                                                  "pangolin_lineage": {
                                                                                                                                    "value": "B.1.1.33"
                                                                                                                                  },
                                                                                                                                  "recency": {
                                                                                                                                    "value": "One week ago"
                                                                                                                                  },
                                                                                                                                  "region": {
                                                                                                                                    "value": "South America"
                                                                                                                                  },
                                                                                                                                  "region_exposure": {
                                                                                                                                    "value": "South America"
                                                                                                                                  },
                                                                                                                                  "subclade_membership": {
                                                                                                                                    "value": "20B"
                                                                                                                                  },
                                                                                                                                  "submitting_lab": {
                                                                                                                                    "value": "Instituto de Medicina Tropical de Sao Paulo"
                                                                                                                                  },
                                                                                                                                  "url": "https://www.gisaid.org"
                                                                                                                                }
                                                                                                                              }
                                                                                                                            ],
                                                                                                                            "name": "NODE_0003879",
                                                                                                                            "node_attrs": {
                                                                                                                              "clade_membership": {
                                                                                                                                "value": "20B"
                                                                                                                              },
                                                                                                                              "div": 24,
                                                                                                                              "custom_location": {
                                                                                                                                "confidence": {
                                                                                                                                  "Brazil": 0.9990291499658014
                                                                                                                                },
                                                                                                                                "entropy": 0.00811577136645857,
                                                                                                                                "value": "Brazil"
                                                                                                                              },
                                                                                                                              "num_date": {
                                                                                                                                "confidence": [
                                                                                                                                  2020.93779219876,
                                                                                                                                  2020.9603825136612
                                                                                                                                ],
                                                                                                                                "value": 2020.9603825136612
                                                                                                                              },
                                                                                                                              "subclade_membership": {
                                                                                                                                "value": "20B"
                                                                                                                              }
                                                                                                                            }
                                                                                                                          }
                                                                                                                        ],
                                                                                                                        "name": "NODE_0002396",
                                                                                                                        "node_attrs": {
                                                                                                                          "clade_membership": {
                                                                                                                            "value": "20B"
                                                                                                                          },
                                                                                                                          "div": 23,
                                                                                                                          "custom_location": {
                                                                                                                            "confidence": {
                                                                                                                              "Brazil": 0.9989444808038118
                                                                                                                            },
                                                                                                                            "entropy": 0.008721813723156507,
                                                                                                                            "value": "Brazil"
                                                                                                                          },
                                                                                                                          "num_date": {
                                                                                                                            "confidence": [
                                                                                                                              2020.8379596739874,
                                                                                                                              2020.9505883267507
                                                                                                                            ],
                                                                                                                            "value": 2020.931838572279
                                                                                                                          },
                                                                                                                          "subclade_membership": {
                                                                                                                            "value": "20B"
                                                                                                                          }
                                                                                                                        }
                                                                                                                      }
                                                                                                                    ],
                                                                                                                    "name": "NODE_0002393",
                                                                                                                    "node_attrs": {
                                                                                                                      "clade_membership": {
                                                                                                                        "value": "20B"
                                                                                                                      },
                                                                                                                      "div": 23,
                                                                                                                      "custom_location": {
                                                                                                                        "confidence": {
                                                                                                                          "Brazil": 0.9989365569256359
                                                                                                                        },
                                                                                                                        "entropy": 0.008777692738057856,
                                                                                                                        "value": "Brazil"
                                                                                                                      },
                                                                                                                      "num_date": {
                                                                                                                        "confidence": [
                                                                                                                          2020.8355135254108,
                                                                                                                          2020.9466115036423
                                                                                                                        ],
                                                                                                                        "value": 2020.8965640756774
                                                                                                                      },
                                                                                                                      "subclade_membership": {
                                                                                                                        "value": "20B"
                                                                                                                      }
                                                                                                                    }
                                                                                                                  }
                                                                                                                ],
                                                                                                                "name": "NODE_0003876",
                                                                                                                "node_attrs": {
                                                                                                                  "clade_membership": {
                                                                                                                    "value": "20B"
                                                                                                                  },
                                                                                                                  "div": 23,
                                                                                                                  "custom_location": {
                                                                                                                    "confidence": {
                                                                                                                      "Brazil": 0.9989324152496489
                                                                                                                    },
                                                                                                                    "entropy": 0.008809585857647491,
                                                                                                                    "value": "Brazil"
                                                                                                                  },
                                                                                                                  "num_date": {
                                                                                                                    "confidence": [
                                                                                                                      2020.8331977825069,
                                                                                                                      2020.905737704918
                                                                                                                    ],
                                                                                                                    "value": 2020.880857467445
                                                                                                                  },
                                                                                                                  "subclade_membership": {
                                                                                                                    "value": "20B"
                                                                                                                  }
                                                                                                                }
                                                                                                              }
                                                                                                            ],
                                                                                                            "name": "NODE_0003875",
                                                                                                            "node_attrs": {
                                                                                                              "clade_membership": {
                                                                                                                "value": "20B"
                                                                                                              },
                                                                                                              "div": 21,
                                                                                                              "custom_location": {
                                                                                                                "confidence": {
                                                                                                                  "Brazil": 0.9988775550521748
                                                                                                                },
                                                                                                                "entropy": 0.009270236903301372,
                                                                                                                "value": "Brazil"
                                                                                                              },
                                                                                                              "num_date": {
                                                                                                                "confidence": [
                                                                                                                  2020.729913600329,
                                                                                                                  2020.8863766465224
                                                                                                                ],
                                                                                                                "value": 2020.8251587498169
                                                                                                              },
                                                                                                              "subclade_membership": {
                                                                                                                "value": "20B"
                                                                                                              }
                                                                                                            }
                                                                                                          }
                                                                                                        ],
                                                                                                        "name": "NODE_0003873",
                                                                                                        "node_attrs": {
                                                                                                          "clade_membership": {
                                                                                                            "value": "20B"
                                                                                                          },
                                                                                                          "div": 18,
                                                                                                          "custom_location": {
                                                                                                            "confidence": {
                                                                                                              "Brazil": 0.9977747299158712,
                                                                                                              "Rio Grande do Sul": 0.0011995470141648935
                                                                                                            },
                                                                                                            "entropy": 0.018105204146398324,
                                                                                                            "value": "Brazil"
                                                                                                          },
                                                                                                          "num_date": {
                                                                                                            "confidence": [
                                                                                                              2020.4971867786621,
                                                                                                              2020.8305118814387
                                                                                                            ],
                                                                                                            "value": 2020.6876864538262
                                                                                                          },
                                                                                                          "subclade_membership": {
                                                                                                            "value": "20B"
                                                                                                          }
                                                                                                        }
                                                                                                      },
                                                                                                      {
                                                                                                        "branch_attrs": {
                                                                                                          "mutations": {}
                                                                                                        },
                                                                                                        "children": [
                                                                                                          {
                                                                                                            "branch_attrs": {
                                                                                                              "labels": {
                                                                                                                "aa": "N: R204P; ORF1a: I3618V; ORF1b: V1110L, G2610N; ORF7a: T39I, Q62*"
                                                                                                              },
                                                                                                              "mutations": {
                                                                                                                "N": [
                                                                                                                  "R204P"
                                                                                                                ],
                                                                                                                "ORF1a": [
                                                                                                                  "I3618V"
                                                                                                                ],
                                                                                                                "ORF1b": [
                                                                                                                  "V1110L",
                                                                                                                  "G2610N"
                                                                                                                ],
                                                                                                                "ORF7a": [
                                                                                                                  "T39I",
                                                                                                                  "Q62*"
                                                                                                                ],
                                                                                                                "nuc": [
                                                                                                                  "C3832T",
                                                                                                                  "C5806T",
                                                                                                                  "A11117G",
                                                                                                                  "G16795T",
                                                                                                                  "T21294A",
                                                                                                                  "G21295A",
                                                                                                                  "G21296A",
                                                                                                                  "C26606T",
                                                                                                                  "C27509T",
                                                                                                                  "C27577T",
                                                                                                                  "G28884C"
                                                                                                                ]
                                                                                                              }
                                                                                                            },
                                                                                                            "name": "Brazil/SP-1750/2021",
                                                                                                            "node_attrs": {

                                                                                                              "author": {
                                                                                                                "author": "Claudio Tavares Sacchi et al",
                                                                                                                "value": "Claudio Tavares Sacchi et al"
                                                                                                              },
                                                                                                              "clade_membership": {
                                                                                                                "value": "20B"
                                                                                                              },
                                                                                                              "country": {
                                                                                                                "value": "Brazil"
                                                                                                              },
                                                                                                              "div": 26,
                                                                                                              "division": {
                                                                                                                "value": "S\u00e3o Paulo"
                                                                                                              },
                                                                                                              "division_exposure": {
                                                                                                                "value": "S\u00e3o Paulo"
                                                                                                              },
                                                                                                              "gisaid_epi_isl": {
                                                                                                                "value": "EPI_ISL_1079159"
                                                                                                              },
                                                                                                              "host": {
                                                                                                                "value": "Human"
                                                                                                              },
                                                                                                              "custom_location": {
                                                                                                                "confidence": {
                                                                                                                  "Brazil": 1.0
                                                                                                                },
                                                                                                                "entropy": -1.000088900581841e-12,
                                                                                                                "value": "Brazil"
                                                                                                              },
                                                                                                              "location": {
                                                                                                                "value": "Bauru"
                                                                                                              },
                                                                                                              "num_date": {
                                                                                                                "confidence": [
                                                                                                                  2021.0917808219178,
                                                                                                                  2021.0917808219178
                                                                                                                ],
                                                                                                                "value": 2021.0917808219178
                                                                                                              },
                                                                                                              "originating_lab": {
                                                                                                                "value": "IAL Regional de Bauru"
                                                                                                              },
                                                                                                              "pangolin_lineage": {
                                                                                                                "value": "B.1.1.33"
                                                                                                              },
                                                                                                              "recency": {
                                                                                                                "value": "One week ago"
                                                                                                              },
                                                                                                              "region": {
                                                                                                                "value": "South America"
                                                                                                              },
                                                                                                              "region_exposure": {
                                                                                                                "value": "South America"
                                                                                                              },

                                                                                                              "subclade_membership": {
                                                                                                                "value": "20B"
                                                                                                              },
                                                                                                              "submitting_lab": {
                                                                                                                "value": "Instituto Adolfo Lutz, Interdiciplinary Procedures Center, Strategic Laboratory"
                                                                                                              },
                                                                                                              "url": "https://www.gisaid.org"
                                                                                                            }
                                                                                                          },
                                                                                                          {
                                                                                                            "branch_attrs": {
                                                                                                              "labels": {
                                                                                                                "aa": "ORF1a: S2103F; ORF1b: K2063N"
                                                                                                              },
                                                                                                              "mutations": {
                                                                                                                "ORF1a": [
                                                                                                                  "S2103F"
                                                                                                                ],
                                                                                                                "ORF1b": [
                                                                                                                  "K2063N"
                                                                                                                ],
                                                                                                                "nuc": [
                                                                                                                  "C6573T",
                                                                                                                  "C19602T",
                                                                                                                  "G19656T"
                                                                                                                ]
                                                                                                              }
                                                                                                            },
                                                                                                            "children": [
                                                                                                              {
                                                                                                                "branch_attrs": {
                                                                                                                  "labels": {
                                                                                                                    "aa": "ORF1a: A498V"
                                                                                                                  },
                                                                                                                  "mutations": {
                                                                                                                    "ORF1a": [
                                                                                                                      "A498V"
                                                                                                                    ],
                                                                                                                    "nuc": [
                                                                                                                      "C1758T",
                                                                                                                      "A19014G",
                                                                                                                      "C23854T"
                                                                                                                    ]
                                                                                                                  }
                                                                                                                },
                                                                                                                "name": "Brazil/SP-1398/2021",
                                                                                                                "node_attrs": {

                                                                                                                  "author": {
                                                                                                                    "author": "Claudio Tavares Sacchi et al",
                                                                                                                    "value": "Claudio Tavares Sacchi et al"
                                                                                                                  },
                                                                                                                  "clade_membership": {
                                                                                                                    "value": "20B"
                                                                                                                  },
                                                                                                                  "country": {
                                                                                                                    "value": "Brazil"
                                                                                                                  },
                                                                                                                  "div": 21,
                                                                                                                  "division": {
                                                                                                                    "value": "S\u00e3o Paulo"
                                                                                                                  },
                                                                                                                  "division_exposure": {
                                                                                                                    "value": "S\u00e3o Paulo"
                                                                                                                  },
                                                                                                                  "gisaid_epi_isl": {
                                                                                                                    "value": "EPI_ISL_984251"
                                                                                                                  },
                                                                                                                  "host": {
                                                                                                                    "value": "Human"
                                                                                                                  },
                                                                                                                  "custom_location": {
                                                                                                                    "confidence": {
                                                                                                                      "Brazil": 1.0
                                                                                                                    },
                                                                                                                    "entropy": -1.000088900581841e-12,
                                                                                                                    "value": "Brazil"
                                                                                                                  },
                                                                                                                  "location": {
                                                                                                                    "value": "Santa Cruz do Rio Pardo"
                                                                                                                  },
                                                                                                                  "num_date": {
                                                                                                                    "confidence": [
                                                                                                                      2021.031506849315,
                                                                                                                      2021.031506849315
                                                                                                                    ],
                                                                                                                    "value": 2021.031506849315
                                                                                                                  },
                                                                                                                  "originating_lab": {
                                                                                                                    "value": "IAL Regional de Marilia"
                                                                                                                  },
                                                                                                                  "pangolin_lineage": {
                                                                                                                    "value": "B.1.1.33"
                                                                                                                  },
                                                                                                                  "recency": {
                                                                                                                    "value": "One month ago"
                                                                                                                  },
                                                                                                                  "region": {
                                                                                                                    "value": "South America"
                                                                                                                  },
                                                                                                                  "region_exposure": {
                                                                                                                    "value": "South America"
                                                                                                                  },

                                                                                                                  "subclade_membership": {
                                                                                                                    "value": "20B"
                                                                                                                  },
                                                                                                                  "submitting_lab": {
                                                                                                                    "value": "Instituto Adolfo Lutz, Interdiciplinary Procedures Center, Strategic Laboratory"
                                                                                                                  },
                                                                                                                  "url": "https://www.gisaid.org"
                                                                                                                }
                                                                                                              },
                                                                                                              {
                                                                                                                "branch_attrs": {
                                                                                                                  "mutations": {
                                                                                                                    "nuc": [
                                                                                                                      "C29722T"
                                                                                                                    ]
                                                                                                                  }
                                                                                                                },
                                                                                                                "children": [
                                                                                                                  {
                                                                                                                    "branch_attrs": {
                                                                                                                      "labels": {
                                                                                                                        "aa": "ORF1a: A872T"
                                                                                                                      },
                                                                                                                      "mutations": {
                                                                                                                        "ORF1a": [
                                                                                                                          "A872T"
                                                                                                                        ],
                                                                                                                        "nuc": [
                                                                                                                          "G2879A"
                                                                                                                        ]
                                                                                                                      }
                                                                                                                    },
                                                                                                                    "children": [
                                                                                                                      {
                                                                                                                        "branch_attrs": {
                                                                                                                          "labels": {
                                                                                                                            "aa": "ORF1a: G993S, D1044Y; S: S1239N"
                                                                                                                          },
                                                                                                                          "mutations": {
                                                                                                                            "ORF1a": [
                                                                                                                              "G993S",
                                                                                                                              "D1044Y"
                                                                                                                            ],
                                                                                                                            "S": [
                                                                                                                              "S1239N"
                                                                                                                            ],
                                                                                                                            "nuc": [
                                                                                                                              "G3242A",
                                                                                                                              "G3395T",
                                                                                                                              "G25278A"
                                                                                                                            ]
                                                                                                                          }
                                                                                                                        },
                                                                                                                        "name": "Brazil/SP-HIAE-ID34/2020",
                                                                                                                        "node_attrs": {
                                                                                                                          "author": {
                                                                                                                            "author": "Deyvid Amgarten et al",
                                                                                                                            "value": "Deyvid Amgarten et al"
                                                                                                                          },
                                                                                                                          "clade_membership": {
                                                                                                                            "value": "20B"
                                                                                                                          },
                                                                                                                          "country": {
                                                                                                                            "value": "Brazil"
                                                                                                                          },
                                                                                                                          "div": 23,
                                                                                                                          "division": {
                                                                                                                            "value": "S\u00e3o Paulo"
                                                                                                                          },
                                                                                                                          "division_exposure": {
                                                                                                                            "value": "S\u00e3o Paulo"
                                                                                                                          },
                                                                                                                          "gisaid_epi_isl": {
                                                                                                                            "value": "EPI_ISL_861898"
                                                                                                                          },
                                                                                                                          "host": {
                                                                                                                            "value": "Human"
                                                                                                                          },
                                                                                                                          "custom_location": {
                                                                                                                            "confidence": {
                                                                                                                              "Brazil": 0.9999999999999999
                                                                                                                            },
                                                                                                                            "entropy": -9.99866855976916e-13,
                                                                                                                            "value": "Brazil"
                                                                                                                          },
                                                                                                                          "num_date": {
                                                                                                                            "confidence": [
                                                                                                                              2020.870218579235,
                                                                                                                              2020.870218579235
                                                                                                                            ],
                                                                                                                            "value": 2020.870218579235
                                                                                                                          },
                                                                                                                          "originating_lab": {
                                                                                                                            "value": "LATE - Laborat\u00f3rio de T\u00e9cnicas Especiais - Hospital Israelita Albert Einstein"
                                                                                                                          },
                                                                                                                          "pangolin_lineage": {
                                                                                                                            "value": "B.1.1.33"
                                                                                                                          },
                                                                                                                          "recency": {
                                                                                                                            "value": "Older"
                                                                                                                          },
                                                                                                                          "region": {
                                                                                                                            "value": "South America"
                                                                                                                          },
                                                                                                                          "region_exposure": {
                                                                                                                            "value": "South America"
                                                                                                                          },

                                                                                                                          "subclade_membership": {
                                                                                                                            "value": "20B"
                                                                                                                          },
                                                                                                                          "submitting_lab": {
                                                                                                                            "value": "LATE - Laborat\u00f3rio de T\u00e9cnicas Especiais - Hospital Israelita Albert Einstein"
                                                                                                                          },
                                                                                                                          "url": "https://www.gisaid.org"
                                                                                                                        }
                                                                                                                      },
                                                                                                                      {
                                                                                                                        "branch_attrs": {
                                                                                                                          "labels": {
                                                                                                                            "aa": "ORF1a: F2103S"
                                                                                                                          },
                                                                                                                          "mutations": {
                                                                                                                            "ORF1a": [
                                                                                                                              "F2103S"
                                                                                                                            ],
                                                                                                                            "nuc": [
                                                                                                                              "T6573C"
                                                                                                                            ]
                                                                                                                          }
                                                                                                                        },
                                                                                                                        "children": [
                                                                                                                          {
                                                                                                                            "branch_attrs": {
                                                                                                                              "labels": {
                                                                                                                                "aa": "N: D128Y; ORF3a: V13A; S: I587V"
                                                                                                                              },
                                                                                                                              "mutations": {
                                                                                                                                "N": [
                                                                                                                                  "D128Y"
                                                                                                                                ],
                                                                                                                                "ORF3a": [
                                                                                                                                  "V13A"
                                                                                                                                ],
                                                                                                                                "S": [
                                                                                                                                  "I587V"
                                                                                                                                ],
                                                                                                                                "nuc": [
                                                                                                                                  "C2695T",
                                                                                                                                  "A23321G",
                                                                                                                                  "T25430C",
                                                                                                                                  "G28655T"
                                                                                                                                ]
                                                                                                                              }
                                                                                                                            },
                                                                                                                            "name": "Brazil/SP-HIAE-ID35/2020",
                                                                                                                            "node_attrs": {
                                                                                                                              "author": {
                                                                                                                                "author": "Deyvid Amgarten et al",
                                                                                                                                "value": "Deyvid Amgarten et al"
                                                                                                                              },
                                                                                                                              "clade_membership": {
                                                                                                                                "value": "20B"
                                                                                                                              },
                                                                                                                              "country": {
                                                                                                                                "value": "Brazil"
                                                                                                                              },
                                                                                                                              "div": 25,
                                                                                                                              "division": {
                                                                                                                                "value": "S\u00e3o Paulo"
                                                                                                                              },
                                                                                                                              "division_exposure": {
                                                                                                                                "value": "S\u00e3o Paulo"
                                                                                                                              },
                                                                                                                              "gisaid_epi_isl": {
                                                                                                                                "value": "EPI_ISL_861899"
                                                                                                                              },
                                                                                                                              "host": {
                                                                                                                                "value": "Human"
                                                                                                                              },
                                                                                                                              "custom_location": {
                                                                                                                                "confidence": {
                                                                                                                                  "Brazil": 1.0
                                                                                                                                },
                                                                                                                                "entropy": -1.000088900581841e-12,
                                                                                                                                "value": "Brazil"
                                                                                                                              },
                                                                                                                              "num_date": {
                                                                                                                                "confidence": [
                                                                                                                                  2020.8620218579235,
                                                                                                                                  2020.8620218579235
                                                                                                                                ],
                                                                                                                                "value": 2020.8620218579235
                                                                                                                              },
                                                                                                                              "originating_lab": {
                                                                                                                                "value": "LATE - Laborat\u00f3rio de T\u00e9cnicas Especiais - Hospital Israelita Albert Einstein"
                                                                                                                              },
                                                                                                                              "pangolin_lineage": {
                                                                                                                                "value": "B.1.1.33"
                                                                                                                              },
                                                                                                                              "recency": {
                                                                                                                                "value": "Older"
                                                                                                                              },
                                                                                                                              "region": {
                                                                                                                                "value": "South America"
                                                                                                                              },
                                                                                                                              "region_exposure": {
                                                                                                                                "value": "South America"
                                                                                                                              },

                                                                                                                              "subclade_membership": {
                                                                                                                                "value": "20B"
                                                                                                                              },
                                                                                                                              "submitting_lab": {
                                                                                                                                "value": "LATE - Laborat\u00f3rio de T\u00e9cnicas Especiais - Hospital Israelita Albert Einstein"
                                                                                                                              },
                                                                                                                              "url": "https://www.gisaid.org"
                                                                                                                            }
                                                                                                                          },
                                                                                                                          {
                                                                                                                            "branch_attrs": {
                                                                                                                              "labels": {
                                                                                                                                "aa": "ORF1b: D131Y, N2063K; ORF3a: V256F"
                                                                                                                              },
                                                                                                                              "mutations": {
                                                                                                                                "ORF1b": [
                                                                                                                                  "D131Y",
                                                                                                                                  "N2063K"
                                                                                                                                ],
                                                                                                                                "ORF3a": [
                                                                                                                                  "V256F"
                                                                                                                                ],
                                                                                                                                "nuc": [
                                                                                                                                  "G10870T",
                                                                                                                                  "G13858T",
                                                                                                                                  "T19656G",
                                                                                                                                  "G26158T"
                                                                                                                                ]
                                                                                                                              }
                                                                                                                            },
                                                                                                                            "children": [
                                                                                                                              {
                                                                                                                                "branch_attrs": {
                                                                                                                                  "mutations": {}
                                                                                                                                },
                                                                                                                                "name": "Brazil/BA-37/2020",
                                                                                                                                "node_attrs": {

                                                                                                                                  "author": {
                                                                                                                                    "author": "Stephane Tosta et al",
                                                                                                                                    "value": "Stephane Tosta et al"
                                                                                                                                  },
                                                                                                                                  "clade_membership": {
                                                                                                                                    "value": "20B"
                                                                                                                                  },
                                                                                                                                  "country": {
                                                                                                                                    "value": "Brazil"
                                                                                                                                  },
                                                                                                                                  "div": 25,
                                                                                                                                  "division": {
                                                                                                                                    "value": "Bahia"
                                                                                                                                  },
                                                                                                                                  "division_exposure": {
                                                                                                                                    "value": "Bahia"
                                                                                                                                  },
                                                                                                                                  "gisaid_epi_isl": {
                                                                                                                                    "value": "EPI_ISL_978522"
                                                                                                                                  },
                                                                                                                                  "host": {
                                                                                                                                    "value": "Human"
                                                                                                                                  },
                                                                                                                                  "custom_location": {
                                                                                                                                    "confidence": {
                                                                                                                                      "Brazil": 1.0
                                                                                                                                    },
                                                                                                                                    "entropy": -1.000088900581841e-12,
                                                                                                                                    "value": "Brazil"
                                                                                                                                  },
                                                                                                                                  "num_date": {
                                                                                                                                    "confidence": [
                                                                                                                                      2020.8647540983607,
                                                                                                                                      2020.8647540983607
                                                                                                                                    ],
                                                                                                                                    "value": 2020.8647540983607
                                                                                                                                  },
                                                                                                                                  "originating_lab": {
                                                                                                                                    "value": "Central Public Health Laboratory - LACEN -Bahia, Salvador, Brazil"
                                                                                                                                  },
                                                                                                                                  "pangolin_lineage": {
                                                                                                                                    "value": "B.1.1.33"
                                                                                                                                  },
                                                                                                                                  "recency": {
                                                                                                                                    "value": "One month ago"
                                                                                                                                  },
                                                                                                                                  "region": {
                                                                                                                                    "value": "South America"
                                                                                                                                  },
                                                                                                                                  "region_exposure": {
                                                                                                                                    "value": "South America"
                                                                                                                                  },

                                                                                                                                  "subclade_membership": {
                                                                                                                                    "value": "20B"
                                                                                                                                  },
                                                                                                                                  "submitting_lab": {
                                                                                                                                    "value": "Central Public Health Laboratory - LACEN -Bahia, Salvador, Brazil"
                                                                                                                                  },
                                                                                                                                  "url": "https://www.gisaid.org"
                                                                                                                                }
                                                                                                                              },
                                                                                                                              {
                                                                                                                                "branch_attrs": {
                                                                                                                                  "mutations": {}
                                                                                                                                },
                                                                                                                                "name": "Brazil/BA-37.1/2020",
                                                                                                                                "node_attrs": {

                                                                                                                                  "author": {
                                                                                                                                    "author": "Stephane Tosta et al",
                                                                                                                                    "value": "Stephane Tosta et al"
                                                                                                                                  },
                                                                                                                                  "clade_membership": {
                                                                                                                                    "value": "20B"
                                                                                                                                  },
                                                                                                                                  "country": {
                                                                                                                                    "value": "Brazil"
                                                                                                                                  },
                                                                                                                                  "div": 25,
                                                                                                                                  "division": {
                                                                                                                                    "value": "Bahia"
                                                                                                                                  },
                                                                                                                                  "division_exposure": {
                                                                                                                                    "value": "Bahia"
                                                                                                                                  },
                                                                                                                                  "gisaid_epi_isl": {
                                                                                                                                    "value": "EPI_ISL_1068351"
                                                                                                                                  },
                                                                                                                                  "host": {
                                                                                                                                    "value": "Human"
                                                                                                                                  },
                                                                                                                                  "custom_location": {
                                                                                                                                    "confidence": {
                                                                                                                                      "Brazil": 1.0
                                                                                                                                    },
                                                                                                                                    "entropy": -1.000088900581841e-12,
                                                                                                                                    "value": "Brazil"
                                                                                                                                  },
                                                                                                                                  "num_date": {
                                                                                                                                    "confidence": [
                                                                                                                                      2020.8647540983607,
                                                                                                                                      2020.8647540983607
                                                                                                                                    ],
                                                                                                                                    "value": 2020.8647540983607
                                                                                                                                  },
                                                                                                                                  "originating_lab": {
                                                                                                                                    "value": "Central Public Health Laboratory - LACEN -Bahia, Salvador, Brazil"
                                                                                                                                  },
                                                                                                                                  "pangolin_lineage": {
                                                                                                                                    "value": "B.1.1.33"
                                                                                                                                  },
                                                                                                                                  "recency": {
                                                                                                                                    "value": "One week ago"
                                                                                                                                  },
                                                                                                                                  "region": {
                                                                                                                                    "value": "South America"
                                                                                                                                  },
                                                                                                                                  "region_exposure": {
                                                                                                                                    "value": "South America"
                                                                                                                                  },

                                                                                                                                  "subclade_membership": {
                                                                                                                                    "value": "20B"
                                                                                                                                  },
                                                                                                                                  "submitting_lab": {
                                                                                                                                    "value": "Central Public Health Laboratory - LACEN -Bahia, Salvador, Brazil"
                                                                                                                                  },
                                                                                                                                  "url": "https://www.gisaid.org"
                                                                                                                                }
                                                                                                                              },
                                                                                                                              {
                                                                                                                                "branch_attrs": {
                                                                                                                                  "mutations": {}
                                                                                                                                },
                                                                                                                                "children": [
                                                                                                                                  {
                                                                                                                                    "branch_attrs": {
                                                                                                                                      "mutations": {}
                                                                                                                                    },
                                                                                                                                    "name": "Brazil/BA-47.1/2020",
                                                                                                                                    "node_attrs": {

                                                                                                                                      "author": {
                                                                                                                                        "author": "Stephane Tosta et al",
                                                                                                                                        "value": "Stephane Tosta et al"
                                                                                                                                      },
                                                                                                                                      "clade_membership": {
                                                                                                                                        "value": "20B"
                                                                                                                                      },
                                                                                                                                      "country": {
                                                                                                                                        "value": "Brazil"
                                                                                                                                      },
                                                                                                                                      "div": 25,
                                                                                                                                      "division": {
                                                                                                                                        "value": "Bahia"
                                                                                                                                      },
                                                                                                                                      "division_exposure": {
                                                                                                                                        "value": "Bahia"
                                                                                                                                      },
                                                                                                                                      "gisaid_epi_isl": {
                                                                                                                                        "value": "EPI_ISL_1068361"
                                                                                                                                      },
                                                                                                                                      "host": {
                                                                                                                                        "value": "Human"
                                                                                                                                      },
                                                                                                                                      "custom_location": {
                                                                                                                                        "confidence": {
                                                                                                                                          "Brazil": 1.0
                                                                                                                                        },
                                                                                                                                        "entropy": -1.000088900581841e-12,
                                                                                                                                        "value": "Brazil"
                                                                                                                                      },
                                                                                                                                      "num_date": {
                                                                                                                                        "confidence": [
                                                                                                                                          2020.870218579235,
                                                                                                                                          2020.870218579235
                                                                                                                                        ],
                                                                                                                                        "value": 2020.870218579235
                                                                                                                                      },
                                                                                                                                      "originating_lab": {
                                                                                                                                        "value": "Central Public Health Laboratory - LACEN -Bahia, Salvador, Brazil"
                                                                                                                                      },
                                                                                                                                      "pangolin_lineage": {
                                                                                                                                        "value": "B.1.1.33"
                                                                                                                                      },
                                                                                                                                      "recency": {
                                                                                                                                        "value": "One week ago"
                                                                                                                                      },
                                                                                                                                      "region": {
                                                                                                                                        "value": "South America"
                                                                                                                                      },
                                                                                                                                      "region_exposure": {
                                                                                                                                        "value": "South America"
                                                                                                                                      },

                                                                                                                                      "subclade_membership": {
                                                                                                                                        "value": "20B"
                                                                                                                                      },
                                                                                                                                      "submitting_lab": {
                                                                                                                                        "value": "Central Public Health Laboratory - LACEN -Bahia, Salvador, Brazil"
                                                                                                                                      },
                                                                                                                                      "url": "https://www.gisaid.org"
                                                                                                                                    }
                                                                                                                                  },
                                                                                                                                  {
                                                                                                                                    "branch_attrs": {
                                                                                                                                      "mutations": {}
                                                                                                                                    },
                                                                                                                                    "name": "Brazil/BA-47/2020",
                                                                                                                                    "node_attrs": {

                                                                                                                                      "author": {
                                                                                                                                        "author": "Stephane Tosta et al",
                                                                                                                                        "value": "Stephane Tosta et al"
                                                                                                                                      },
                                                                                                                                      "clade_membership": {
                                                                                                                                        "value": "20B"
                                                                                                                                      },
                                                                                                                                      "country": {
                                                                                                                                        "value": "Brazil"
                                                                                                                                      },
                                                                                                                                      "div": 25,
                                                                                                                                      "division": {
                                                                                                                                        "value": "Bahia"
                                                                                                                                      },
                                                                                                                                      "division_exposure": {
                                                                                                                                        "value": "Bahia"
                                                                                                                                      },
                                                                                                                                      "gisaid_epi_isl": {
                                                                                                                                        "value": "EPI_ISL_978532"
                                                                                                                                      },
                                                                                                                                      "host": {
                                                                                                                                        "value": "Human"
                                                                                                                                      },
                                                                                                                                      "custom_location": {
                                                                                                                                        "confidence": {
                                                                                                                                          "Brazil": 1.0
                                                                                                                                        },
                                                                                                                                        "entropy": -1.000088900581841e-12,
                                                                                                                                        "value": "Brazil"
                                                                                                                                      },
                                                                                                                                      "num_date": {
                                                                                                                                        "confidence": [
                                                                                                                                          2020.870218579235,
                                                                                                                                          2020.870218579235
                                                                                                                                        ],
                                                                                                                                        "value": 2020.870218579235
                                                                                                                                      },
                                                                                                                                      "originating_lab": {
                                                                                                                                        "value": "Central Public Health Laboratory - LACEN -Bahia, Salvador, Brazil"
                                                                                                                                      },
                                                                                                                                      "pangolin_lineage": {
                                                                                                                                        "value": "B.1.1.33"
                                                                                                                                      },
                                                                                                                                      "recency": {
                                                                                                                                        "value": "One month ago"
                                                                                                                                      },
                                                                                                                                      "region": {
                                                                                                                                        "value": "South America"
                                                                                                                                      },
                                                                                                                                      "region_exposure": {
                                                                                                                                        "value": "South America"
                                                                                                                                      },

                                                                                                                                      "subclade_membership": {
                                                                                                                                        "value": "20B"
                                                                                                                                      },
                                                                                                                                      "submitting_lab": {
                                                                                                                                        "value": "Central Public Health Laboratory - LACEN -Bahia, Salvador, Brazil"
                                                                                                                                      },
                                                                                                                                      "url": "https://www.gisaid.org"
                                                                                                                                    }
                                                                                                                                  }
                                                                                                                                ],
                                                                                                                                "name": "NODE_0002436",
                                                                                                                                "node_attrs": {
                                                                                                                                  "clade_membership": {
                                                                                                                                    "value": "20B"
                                                                                                                                  },
                                                                                                                                  "div": 25,
                                                                                                                                  "custom_location": {
                                                                                                                                    "confidence": {
                                                                                                                                      "Brazil": 0.9991066605286432
                                                                                                                                    },
                                                                                                                                    "entropy": 0.007553798373169725,
                                                                                                                                    "value": "Brazil"
                                                                                                                                  },
                                                                                                                                  "num_date": {
                                                                                                                                    "confidence": [
                                                                                                                                      2020.852379909744,
                                                                                                                                      2020.870218579235
                                                                                                                                    ],
                                                                                                                                    "value": 2020.870218579235
                                                                                                                                  },
                                                                                                                                  "subclade_membership": {
                                                                                                                                    "value": "20B"
                                                                                                                                  }
                                                                                                                                }
                                                                                                                              }
                                                                                                                            ],
                                                                                                                            "name": "NODE_0003890",
                                                                                                                            "node_attrs": {
                                                                                                                              "clade_membership": {
                                                                                                                                "value": "20B"
                                                                                                                              },
                                                                                                                              "div": 25,
                                                                                                                              "custom_location": {
                                                                                                                                "confidence": {
                                                                                                                                  "Brazil": 0.9999135927228858
                                                                                                                                },
                                                                                                                                "entropy": 0.0009167673221874701,
                                                                                                                                "value": "Brazil"
                                                                                                                              },
                                                                                                                              "num_date": {
                                                                                                                                "confidence": [
                                                                                                                                  2020.8376418170005,
                                                                                                                                  2020.8647540983607
                                                                                                                                ],
                                                                                                                                "value": 2020.8613829833685
                                                                                                                              },
                                                                                                                              "subclade_membership": {
                                                                                                                                "value": "20B"
                                                                                                                              }
                                                                                                                            }
                                                                                                                          }
                                                                                                                        ],
                                                                                                                        "name": "NODE_0003889",
                                                                                                                        "node_attrs": {
                                                                                                                          "clade_membership": {
                                                                                                                            "value": "20B"
                                                                                                                          },
                                                                                                                          "div": 21,
                                                                                                                          "custom_location": {
                                                                                                                            "confidence": {
                                                                                                                              "Brazil": 0.9990205626954115
                                                                                                                            },
                                                                                                                            "entropy": 0.008176990419642819,
                                                                                                                            "value": "Brazil"
                                                                                                                          },
                                                                                                                          "num_date": {
                                                                                                                            "confidence": [
                                                                                                                              2020.710249291178,
                                                                                                                              2020.838421939494
                                                                                                                            ],
                                                                                                                            "value": 2020.789752189673
                                                                                                                          },
                                                                                                                          "subclade_membership": {
                                                                                                                            "value": "20B"
                                                                                                                          }
                                                                                                                        }
                                                                                                                      }
                                                                                                                    ],
                                                                                                                    "name": "NODE_0003888",
                                                                                                                    "node_attrs": {
                                                                                                                      "clade_membership": {
                                                                                                                        "value": "20B"
                                                                                                                      },
                                                                                                                      "div": 20,
                                                                                                                      "custom_location": {
                                                                                                                        "confidence": {
                                                                                                                          "Brazil": 0.998934542839546
                                                                                                                        },
                                                                                                                        "entropy": 0.008791679014145602,
                                                                                                                        "value": "Brazil"
                                                                                                                      },
                                                                                                                      "num_date": {
                                                                                                                        "confidence": [
                                                                                                                          2020.6771267297113,
                                                                                                                          2020.830579855749
                                                                                                                        ],
                                                                                                                        "value": 2020.771460779892
                                                                                                                      },
                                                                                                                      "subclade_membership": {
                                                                                                                        "value": "20B"
                                                                                                                      }
                                                                                                                    }
                                                                                                                  },
                                                                                                                  {
                                                                                                                    "branch_attrs": {
                                                                                                                      "mutations": {}
                                                                                                                    },
                                                                                                                    "children": [
                                                                                                                      {
                                                                                                                        "branch_attrs": {
                                                                                                                          "labels": {
                                                                                                                            "aa": "ORF1a: I476V; ORF3a: V202L"
                                                                                                                          },
                                                                                                                          "mutations": {
                                                                                                                            "ORF1a": [
                                                                                                                              "I476V"
                                                                                                                            ],
                                                                                                                            "ORF3a": [
                                                                                                                              "V202L"
                                                                                                                            ],
                                                                                                                            "nuc": [
                                                                                                                              "A1691G",
                                                                                                                              "G25996T",
                                                                                                                              "C26151T"
                                                                                                                            ]
                                                                                                                          }
                                                                                                                        },
                                                                                                                        "name": "Brazil/SP-883/2020",
                                                                                                                        "node_attrs": {

                                                                                                                          "author": {
                                                                                                                            "author": "Claudio Tavares Sacchi et al",
                                                                                                                            "value": "Claudio Tavares Sacchi et al"
                                                                                                                          },
                                                                                                                          "clade_membership": {
                                                                                                                            "value": "20B"
                                                                                                                          },
                                                                                                                          "country": {
                                                                                                                            "value": "Brazil"
                                                                                                                          },
                                                                                                                          "div": 22,
                                                                                                                          "division": {
                                                                                                                            "value": "S\u00e3o Paulo"
                                                                                                                          },
                                                                                                                          "division_exposure": {
                                                                                                                            "value": "S\u00e3o Paulo"
                                                                                                                          },
                                                                                                                          "gisaid_epi_isl": {
                                                                                                                            "value": "EPI_ISL_755649"
                                                                                                                          },
                                                                                                                          "host": {
                                                                                                                            "value": "Human"
                                                                                                                          },
                                                                                                                          "custom_location": {
                                                                                                                            "confidence": {
                                                                                                                              "Brazil": 1.0
                                                                                                                            },
                                                                                                                            "entropy": -1.000088900581841e-12,
                                                                                                                            "value": "Brazil"
                                                                                                                          },
                                                                                                                          "location": {
                                                                                                                            "value": "Sao Bernardo do Campo"
                                                                                                                          },
                                                                                                                          "num_date": {
                                                                                                                            "confidence": [
                                                                                                                              2020.9303278688524,
                                                                                                                              2020.9303278688524
                                                                                                                            ],
                                                                                                                            "value": 2020.9303278688524
                                                                                                                          },
                                                                                                                          "originating_lab": {
                                                                                                                            "value": "Instituto Adolfo Lutz - Regional de Santo Andre"
                                                                                                                          },
                                                                                                                          "pangolin_lineage": {
                                                                                                                            "value": "B.1.1.33"
                                                                                                                          },
                                                                                                                          "recency": {
                                                                                                                            "value": "Older"
                                                                                                                          },
                                                                                                                          "region": {
                                                                                                                            "value": "South America"
                                                                                                                          },
                                                                                                                          "region_exposure": {
                                                                                                                            "value": "South America"
                                                                                                                          },

                                                                                                                          "subclade_membership": {
                                                                                                                            "value": "20B"
                                                                                                                          },
                                                                                                                          "submitting_lab": {
                                                                                                                            "value": "Instituto Adolfo Lutz, Interdiciplinary Procedures Center, Strategic Laboratory"
                                                                                                                          },
                                                                                                                          "url": "https://www.gisaid.org"
                                                                                                                        }
                                                                                                                      },
                                                                                                                      {
                                                                                                                        "branch_attrs": {
                                                                                                                          "mutations": {}
                                                                                                                        },
                                                                                                                        "children": [
                                                                                                                          {
                                                                                                                            "branch_attrs": {
                                                                                                                              "labels": {
                                                                                                                                "aa": "M: V23L; ORF1a: L3930F; ORF1b: G2510C"
                                                                                                                              },
                                                                                                                              "mutations": {
                                                                                                                                "M": [
                                                                                                                                  "V23L"
                                                                                                                                ],
                                                                                                                                "ORF1a": [
                                                                                                                                  "L3930F"
                                                                                                                                ],
                                                                                                                                "ORF1b": [
                                                                                                                                  "G2510C"
                                                                                                                                ],
                                                                                                                                "nuc": [
                                                                                                                                  "C12053T",
                                                                                                                                  "G20995T",
                                                                                                                                  "G26589T"
                                                                                                                                ]
                                                                                                                              }
                                                                                                                            },
                                                                                                                            "name": "Brazil/SP-886/2020",
                                                                                                                            "node_attrs": {

                                                                                                                              "author": {
                                                                                                                                "author": "Claudio Tavares Sacchi et al",
                                                                                                                                "value": "Claudio Tavares Sacchi et al"
                                                                                                                              },
                                                                                                                              "clade_membership": {
                                                                                                                                "value": "20B"
                                                                                                                              },
                                                                                                                              "country": {
                                                                                                                                "value": "Brazil"
                                                                                                                              },
                                                                                                                              "div": 22,
                                                                                                                              "division": {
                                                                                                                                "value": "S\u00e3o Paulo"
                                                                                                                              },
                                                                                                                              "division_exposure": {
                                                                                                                                "value": "S\u00e3o Paulo"
                                                                                                                              },
                                                                                                                              "gisaid_epi_isl": {
                                                                                                                                "value": "EPI_ISL_755652"
                                                                                                                              },
                                                                                                                              "host": {
                                                                                                                                "value": "Human"
                                                                                                                              },
                                                                                                                              "custom_location": {
                                                                                                                                "confidence": {
                                                                                                                                  "Brazil": 0.9999999999999999
                                                                                                                                },
                                                                                                                                "entropy": -9.99866855976916e-13,
                                                                                                                                "value": "Brazil"
                                                                                                                              },
                                                                                                                              "location": {
                                                                                                                                "value": "Embu Das Artes"
                                                                                                                              },
                                                                                                                              "num_date": {
                                                                                                                                "confidence": [
                                                                                                                                  2020.938524590164,
                                                                                                                                  2020.938524590164
                                                                                                                                ],
                                                                                                                                "value": 2020.938524590164
                                                                                                                              },
                                                                                                                              "originating_lab": {
                                                                                                                                "value": "Lab LOC - Itapecerica da Serra"
                                                                                                                              },
                                                                                                                              "pangolin_lineage": {
                                                                                                                                "value": "B.1.1.33"
                                                                                                                              },
                                                                                                                              "recency": {
                                                                                                                                "value": "Older"
                                                                                                                              },
                                                                                                                              "region": {
                                                                                                                                "value": "South America"
                                                                                                                              },
                                                                                                                              "region_exposure": {
                                                                                                                                "value": "South America"
                                                                                                                              },

                                                                                                                              "subclade_membership": {
                                                                                                                                "value": "20B"
                                                                                                                              },
                                                                                                                              "submitting_lab": {
                                                                                                                                "value": "Instituto Adolfo Lutz, Interdiciplinary Procedures Center, Strategic Laboratory"
                                                                                                                              },
                                                                                                                              "url": "https://www.gisaid.org"
                                                                                                                            }
                                                                                                                          },
                                                                                                                          {
                                                                                                                            "branch_attrs": {
                                                                                                                              "mutations": {}
                                                                                                                            },
                                                                                                                            "children": [
                                                                                                                              {
                                                                                                                                "branch_attrs": {
                                                                                                                                  "mutations": {}
                                                                                                                                },
                                                                                                                                "name": "Brazil/SP-931/2020",
                                                                                                                                "node_attrs": {

                                                                                                                                  "author": {
                                                                                                                                    "author": "Claudio Tavares Sacchi et al",
                                                                                                                                    "value": "Claudio Tavares Sacchi et al"
                                                                                                                                  },
                                                                                                                                  "clade_membership": {
                                                                                                                                    "value": "20B"
                                                                                                                                  },
                                                                                                                                  "country": {
                                                                                                                                    "value": "Brazil"
                                                                                                                                  },
                                                                                                                                  "div": 19,
                                                                                                                                  "division": {
                                                                                                                                    "value": "S\u00e3o Paulo"
                                                                                                                                  },
                                                                                                                                  "division_exposure": {
                                                                                                                                    "value": "S\u00e3o Paulo"
                                                                                                                                  },
                                                                                                                                  "gisaid_epi_isl": {
                                                                                                                                    "value": "EPI_ISL_833163"
                                                                                                                                  },
                                                                                                                                  "host": {
                                                                                                                                    "value": "Human"
                                                                                                                                  },
                                                                                                                                  "custom_location": {
                                                                                                                                    "confidence": {
                                                                                                                                      "Brazil": 0.9999999999999999
                                                                                                                                    },
                                                                                                                                    "entropy": -9.99866855976916e-13,
                                                                                                                                    "value": "Brazil"
                                                                                                                                  },
                                                                                                                                  "location": {
                                                                                                                                    "value": "Ribeirao do Sul"
                                                                                                                                  },
                                                                                                                                  "num_date": {
                                                                                                                                    "confidence": [
                                                                                                                                      2020.8838797814208,
                                                                                                                                      2020.8838797814208
                                                                                                                                    ],
                                                                                                                                    "value": 2020.8838797814208
                                                                                                                                  },
                                                                                                                                  "originating_lab": {
                                                                                                                                    "value": "Instituto Adolfo Lutz - Regional de Marilia"
                                                                                                                                  },
                                                                                                                                  "pangolin_lineage": {
                                                                                                                                    "value": "B.1.1.33"
                                                                                                                                  },
                                                                                                                                  "recency": {
                                                                                                                                    "value": "Older"
                                                                                                                                  },
                                                                                                                                  "region": {
                                                                                                                                    "value": "South America"
                                                                                                                                  },
                                                                                                                                  "region_exposure": {
                                                                                                                                    "value": "South America"
                                                                                                                                  },

                                                                                                                                  "subclade_membership": {
                                                                                                                                    "value": "20B"
                                                                                                                                  },
                                                                                                                                  "submitting_lab": {
                                                                                                                                    "value": "Instituto Adolfo Lutz, Interdiciplinary Procedures Center, Strategic Laboratory"
                                                                                                                                  },
                                                                                                                                  "url": "https://www.gisaid.org"
                                                                                                                                }
                                                                                                                              },
                                                                                                                              {
                                                                                                                                "branch_attrs": {
                                                                                                                                  "mutations": {}
                                                                                                                                },
                                                                                                                                "children": [
                                                                                                                                  {
                                                                                                                                    "branch_attrs": {
                                                                                                                                      "labels": {
                                                                                                                                        "aa": "ORF1a: T999I"
                                                                                                                                      },
                                                                                                                                      "mutations": {
                                                                                                                                        "ORF1a": [
                                                                                                                                          "T999I"
                                                                                                                                        ],
                                                                                                                                        "nuc": [
                                                                                                                                          "C3261T"
                                                                                                                                        ]
                                                                                                                                      }
                                                                                                                                    },
                                                                                                                                    "name": "Brazil/SP-1405/2021",
                                                                                                                                    "node_attrs": {

                                                                                                                                      "author": {
                                                                                                                                        "author": "Claudio Tavares Sacchi et al",
                                                                                                                                        "value": "Claudio Tavares Sacchi et al"
                                                                                                                                      },
                                                                                                                                      "clade_membership": {
                                                                                                                                        "value": "20B"
                                                                                                                                      },
                                                                                                                                      "country": {
                                                                                                                                        "value": "Brazil"
                                                                                                                                      },
                                                                                                                                      "div": 20,
                                                                                                                                      "division": {
                                                                                                                                        "value": "S\u00e3o Paulo"
                                                                                                                                      },
                                                                                                                                      "division_exposure": {
                                                                                                                                        "value": "S\u00e3o Paulo"
                                                                                                                                      },
                                                                                                                                      "gisaid_epi_isl": {
                                                                                                                                        "value": "EPI_ISL_984256"
                                                                                                                                      },
                                                                                                                                      "host": {
                                                                                                                                        "value": "Human"
                                                                                                                                      },
                                                                                                                                      "custom_location": {
                                                                                                                                        "confidence": {
                                                                                                                                          "Brazil": 1.0
                                                                                                                                        },
                                                                                                                                        "entropy": -1.000088900581841e-12,
                                                                                                                                        "value": "Brazil"
                                                                                                                                      },
                                                                                                                                      "location": {
                                                                                                                                        "value": "Echapora"
                                                                                                                                      },
                                                                                                                                      "num_date": {
                                                                                                                                        "confidence": [
                                                                                                                                          2021.0123287671233,
                                                                                                                                          2021.0123287671233
                                                                                                                                        ],
                                                                                                                                        "value": 2021.0123287671233
                                                                                                                                      },
                                                                                                                                      "originating_lab": {
                                                                                                                                        "value": "IAL Regional de Marilia"
                                                                                                                                      },
                                                                                                                                      "pangolin_lineage": {
                                                                                                                                        "value": "B.1.1.33"
                                                                                                                                      },
                                                                                                                                      "recency": {
                                                                                                                                        "value": "One month ago"
                                                                                                                                      },
                                                                                                                                      "region": {
                                                                                                                                        "value": "South America"
                                                                                                                                      },
                                                                                                                                      "region_exposure": {
                                                                                                                                        "value": "South America"
                                                                                                                                      },

                                                                                                                                      "subclade_membership": {
                                                                                                                                        "value": "20B"
                                                                                                                                      },
                                                                                                                                      "submitting_lab": {
                                                                                                                                        "value": "Instituto Adolfo Lutz, Interdiciplinary Procedures Center, Strategic Laboratory"
                                                                                                                                      },
                                                                                                                                      "url": "https://www.gisaid.org"
                                                                                                                                    }
                                                                                                                                  },
                                                                                                                                  {
                                                                                                                                    "branch_attrs": {
                                                                                                                                      "mutations": {}
                                                                                                                                    },
                                                                                                                                    "children": [
                                                                                                                                      {
                                                                                                                                        "branch_attrs": {
                                                                                                                                          "mutations": {}
                                                                                                                                        },
                                                                                                                                        "name": "Brazil/SP-1217/2021",
                                                                                                                                        "node_attrs": {

                                                                                                                                          "author": {
                                                                                                                                            "author": "Claudio Tavares Sacchi et al",
                                                                                                                                            "value": "Claudio Tavares Sacchi et al"
                                                                                                                                          },
                                                                                                                                          "clade_membership": {
                                                                                                                                            "value": "20B"
                                                                                                                                          },
                                                                                                                                          "country": {
                                                                                                                                            "value": "Brazil"
                                                                                                                                          },
                                                                                                                                          "div": 19,
                                                                                                                                          "division": {
                                                                                                                                            "value": "S\u00e3o Paulo"
                                                                                                                                          },
                                                                                                                                          "division_exposure": {
                                                                                                                                            "value": "S\u00e3o Paulo"
                                                                                                                                          },
                                                                                                                                          "gisaid_epi_isl": {
                                                                                                                                            "value": "EPI_ISL_977490"
                                                                                                                                          },
                                                                                                                                          "host": {
                                                                                                                                            "value": "Human"
                                                                                                                                          },
                                                                                                                                          "custom_location": {
                                                                                                                                            "confidence": {
                                                                                                                                              "Brazil": 1.0
                                                                                                                                            },
                                                                                                                                            "entropy": -1.000088900581841e-12,
                                                                                                                                            "value": "Brazil"
                                                                                                                                          },
                                                                                                                                          "location": {
                                                                                                                                            "value": "Poa"
                                                                                                                                          },
                                                                                                                                          "num_date": {
                                                                                                                                            "confidence": [
                                                                                                                                              2021.072602739726,
                                                                                                                                              2021.072602739726
                                                                                                                                            ],
                                                                                                                                            "value": 2021.072602739726
                                                                                                                                          },
                                                                                                                                          "originating_lab": {
                                                                                                                                            "value": "Hospital Municipal Guido Guida"
                                                                                                                                          },
                                                                                                                                          "pangolin_lineage": {
                                                                                                                                            "value": "B.1.1.33"
                                                                                                                                          },
                                                                                                                                          "recency": {
                                                                                                                                            "value": "One month ago"
                                                                                                                                          },
                                                                                                                                          "region": {
                                                                                                                                            "value": "South America"
                                                                                                                                          },
                                                                                                                                          "region_exposure": {
                                                                                                                                            "value": "South America"
                                                                                                                                          },

                                                                                                                                          "subclade_membership": {
                                                                                                                                            "value": "20B"
                                                                                                                                          },
                                                                                                                                          "submitting_lab": {
                                                                                                                                            "value": "Instituto Adolfo Lutz, Interdiciplinary Procedures Center, Strategic Laboratory"
                                                                                                                                          },
                                                                                                                                          "url": "https://www.gisaid.org"
                                                                                                                                        }
                                                                                                                                      },
                                                                                                                                      {
                                                                                                                                        "branch_attrs": {
                                                                                                                                          "mutations": {}
                                                                                                                                        },
                                                                                                                                        "name": "Brazil/SP-985/2020",
                                                                                                                                        "node_attrs": {

                                                                                                                                          "author": {
                                                                                                                                            "author": "Claudio Tavares Sacchi et al",
                                                                                                                                            "value": "Claudio Tavares Sacchi et al"
                                                                                                                                          },
                                                                                                                                          "clade_membership": {
                                                                                                                                            "value": "20B"
                                                                                                                                          },
                                                                                                                                          "country": {
                                                                                                                                            "value": "Brazil"
                                                                                                                                          },
                                                                                                                                          "div": 19,
                                                                                                                                          "division": {
                                                                                                                                            "value": "S\u00e3o Paulo"
                                                                                                                                          },
                                                                                                                                          "division_exposure": {
                                                                                                                                            "value": "S\u00e3o Paulo"
                                                                                                                                          },
                                                                                                                                          "gisaid_epi_isl": {
                                                                                                                                            "value": "EPI_ISL_861678"
                                                                                                                                          },
                                                                                                                                          "host": {
                                                                                                                                            "value": "Human"
                                                                                                                                          },
                                                                                                                                          "custom_location": {
                                                                                                                                            "confidence": {
                                                                                                                                              "Brazil": 1.0
                                                                                                                                            },
                                                                                                                                            "entropy": -1.000088900581841e-12,
                                                                                                                                            "value": "Brazil"
                                                                                                                                          },
                                                                                                                                          "location": {
                                                                                                                                            "value": "Guarulhos"
                                                                                                                                          },
                                                                                                                                          "num_date": {
                                                                                                                                            "confidence": [
                                                                                                                                              2020.974043715847,
                                                                                                                                              2020.974043715847
                                                                                                                                            ],
                                                                                                                                            "value": 2020.974043715847
                                                                                                                                          },
                                                                                                                                          "originating_lab": {
                                                                                                                                            "value": "Laboratorio Municipal de Guarulhos"
                                                                                                                                          },
                                                                                                                                          "pangolin_lineage": {
                                                                                                                                            "value": "B.1.1.33"
                                                                                                                                          },
                                                                                                                                          "recency": {
                                                                                                                                            "value": "Older"
                                                                                                                                          },
                                                                                                                                          "region": {
                                                                                                                                            "value": "South America"
                                                                                                                                          },
                                                                                                                                          "region_exposure": {
                                                                                                                                            "value": "South America"
                                                                                                                                          },

                                                                                                                                          "subclade_membership": {
                                                                                                                                            "value": "20B"
                                                                                                                                          },
                                                                                                                                          "submitting_lab": {
                                                                                                                                            "value": "Instituto Adolfo Lutz, Interdiciplinary Procedures Center, Strategic Laboratory"
                                                                                                                                          },
                                                                                                                                          "url": "https://www.gisaid.org"
                                                                                                                                        }
                                                                                                                                      }
                                                                                                                                    ],
                                                                                                                                    "name": "NODE_0002445",
                                                                                                                                    "node_attrs": {
                                                                                                                                      "clade_membership": {
                                                                                                                                        "value": "20B"
                                                                                                                                      },
                                                                                                                                      "div": 19,
                                                                                                                                      "custom_location": {
                                                                                                                                        "confidence": {
                                                                                                                                          "Brazil": 0.9990291512259563
                                                                                                                                        },
                                                                                                                                        "entropy": 0.008115762260623972,
                                                                                                                                        "value": "Brazil"
                                                                                                                                      },
                                                                                                                                      "num_date": {
                                                                                                                                        "confidence": [
                                                                                                                                          2020.9422005446997,
                                                                                                                                          2020.974043715847
                                                                                                                                        ],
                                                                                                                                        "value": 2020.974043715847
                                                                                                                                      },
                                                                                                                                      "subclade_membership": {
                                                                                                                                        "value": "20B"
                                                                                                                                      }
                                                                                                                                    }
                                                                                                                                  }
                                                                                                                                ],
                                                                                                                                "name": "NODE_0002444",
                                                                                                                                "node_attrs": {
                                                                                                                                  "clade_membership": {
                                                                                                                                    "value": "20B"
                                                                                                                                  },
                                                                                                                                  "div": 19,
                                                                                                                                  "custom_location": {
                                                                                                                                    "confidence": {
                                                                                                                                      "Brazil": 0.9989444966866102
                                                                                                                                    },
                                                                                                                                    "entropy": 0.008721697868688871,
                                                                                                                                    "value": "Brazil"
                                                                                                                                  },
                                                                                                                                  "num_date": {
                                                                                                                                    "confidence": [
                                                                                                                                      2020.8819484106257,
                                                                                                                                      2020.9718558613151
                                                                                                                                    ],
                                                                                                                                    "value": 2020.9456016069319
                                                                                                                                  },
                                                                                                                                  "subclade_membership": {
                                                                                                                                    "value": "20B"
                                                                                                                                  }
                                                                                                                                }
                                                                                                                              }
                                                                                                                            ],
                                                                                                                            "name": "NODE_0002440",
                                                                                                                            "node_attrs": {
                                                                                                                              "clade_membership": {
                                                                                                                                "value": "20B"
                                                                                                                              },
                                                                                                                              "div": 19,
                                                                                                                              "custom_location": {
                                                                                                                                "confidence": {
                                                                                                                                  "Brazil": 0.9989367570495697
                                                                                                                                },
                                                                                                                                "entropy": 0.008776175173074477,
                                                                                                                                "value": "Brazil"
                                                                                                                              },
                                                                                                                              "num_date": {
                                                                                                                                "confidence": [
                                                                                                                                  2020.8364130297364,
                                                                                                                                  2020.8838797814208
                                                                                                                                ],
                                                                                                                                "value": 2020.8838797814208
                                                                                                                              },
                                                                                                                              "subclade_membership": {
                                                                                                                                "value": "20B"
                                                                                                                              }
                                                                                                                            }
                                                                                                                          }
                                                                                                                        ],
                                                                                                                        "name": "NODE_0002438",
                                                                                                                        "node_attrs": {
                                                                                                                          "clade_membership": {
                                                                                                                            "value": "20B"
                                                                                                                          },
                                                                                                                          "div": 19,
                                                                                                                          "custom_location": {
                                                                                                                            "confidence": {
                                                                                                                              "Brazil": 0.9989352763080643
                                                                                                                            },
                                                                                                                            "entropy": 0.008786542378643746,
                                                                                                                            "value": "Brazil"
                                                                                                                          },
                                                                                                                          "num_date": {
                                                                                                                            "confidence": [
                                                                                                                              2020.788165802666,
                                                                                                                              2020.8816514172734
                                                                                                                            ],
                                                                                                                            "value": 2020.8258861563631
                                                                                                                          },
                                                                                                                          "subclade_membership": {
                                                                                                                            "value": "20B"
                                                                                                                          }
                                                                                                                        }
                                                                                                                      }
                                                                                                                    ],
                                                                                                                    "name": "NODE_0002437",
                                                                                                                    "node_attrs": {
                                                                                                                      "clade_membership": {
                                                                                                                        "value": "20B"
                                                                                                                      },
                                                                                                                      "div": 19,
                                                                                                                      "custom_location": {
                                                                                                                        "confidence": {
                                                                                                                          "Brazil": 0.998926820648481
                                                                                                                        },
                                                                                                                        "entropy": 0.008845953602912886,
                                                                                                                        "value": "Brazil"
                                                                                                                      },
                                                                                                                      "num_date": {
                                                                                                                        "confidence": [
                                                                                                                          2020.734321518692,
                                                                                                                          2020.85066533567
                                                                                                                        ],
                                                                                                                        "value": 2020.7979396984474
                                                                                                                      },
                                                                                                                      "subclade_membership": {
                                                                                                                        "value": "20B"
                                                                                                                      }
                                                                                                                    }
                                                                                                                  }
                                                                                                                ],
                                                                                                                "name": "NODE_0003882",
                                                                                                                "node_attrs": {
                                                                                                                  "clade_membership": {
                                                                                                                    "value": "20B"
                                                                                                                  },
                                                                                                                  "div": 19,
                                                                                                                  "custom_location": {
                                                                                                                    "confidence": {
                                                                                                                      "Brazil": 0.9988343364618862,
                                                                                                                      "Rio Grande do Sul": 0.001034565507012722
                                                                                                                    },
                                                                                                                    "entropy": 0.009497753460539578,
                                                                                                                    "value": "Brazil"
                                                                                                                  },
                                                                                                                  "num_date": {
                                                                                                                    "confidence": [
                                                                                                                      2020.642479635712,
                                                                                                                      2020.824254302668
                                                                                                                    ],
                                                                                                                    "value": 2020.7518634751
                                                                                                                  },
                                                                                                                  "subclade_membership": {
                                                                                                                    "value": "20B"
                                                                                                                  }
                                                                                                                }
                                                                                                              }
                                                                                                            ],
                                                                                                            "name": "NODE_0003881",
                                                                                                            "node_attrs": {
                                                                                                              "clade_membership": {
                                                                                                                "value": "20B"
                                                                                                              },
                                                                                                              "div": 18,
                                                                                                              "custom_location": {
                                                                                                                "confidence": {
                                                                                                                  "Brazil": 0.9989256512308515
                                                                                                                },
                                                                                                                "entropy": 0.00885424742406366,
                                                                                                                "value": "Brazil"
                                                                                                              },
                                                                                                              "num_date": {
                                                                                                                "confidence": [
                                                                                                                  2020.5506633700943,
                                                                                                                  2020.8196974783054
                                                                                                                ],
                                                                                                                "value": 2020.7151081449222
                                                                                                              },
                                                                                                              "subclade_membership": {
                                                                                                                "value": "20B"
                                                                                                              }
                                                                                                            }
                                                                                                          }
                                                                                                        ],
                                                                                                        "name": "NODE_0002430",
                                                                                                        "node_attrs": {
                                                                                                          "clade_membership": {
                                                                                                            "value": "20B"
                                                                                                          },
                                                                                                          "div": 15,
                                                                                                          "custom_location": {
                                                                                                            "confidence": {
                                                                                                              "Brazil": 0.998921886836261
                                                                                                            },
                                                                                                            "entropy": 0.00888358095981663,
                                                                                                            "value": "Brazil"
                                                                                                          },
                                                                                                          "num_date": {
                                                                                                            "confidence": [
                                                                                                              2020.3786948802826,
                                                                                                              2020.7910046002219
                                                                                                            ],
                                                                                                            "value": 2020.5965567955589
                                                                                                          },
                                                                                                          "subclade_membership": {
                                                                                                            "value": "20B"
                                                                                                          }
                                                                                                        }
                                                                                                      }
                                                                                                    ],
                                                                                                    "name": "NODE_0003872",
                                                                                                    "node_attrs": {
                                                                                                      "clade_membership": {
                                                                                                        "value": "20B"
                                                                                                      },
                                                                                                      "div": 15,
                                                                                                      "custom_location": {
                                                                                                        "confidence": {
                                                                                                          "Brazil": 0.9987712501418504,
                                                                                                          "Rio Grande do Sul": 0.001063133432539113
                                                                                                        },
                                                                                                        "entropy": 0.010017723717944012,
                                                                                                        "value": "Brazil"
                                                                                                      },
                                                                                                      "num_date": {
                                                                                                        "confidence": [
                                                                                                          2020.373684967541,
                                                                                                          2020.7868970197374
                                                                                                        ],
                                                                                                        "value": 2020.5714359087897
                                                                                                      },
                                                                                                      "subclade_membership": {
                                                                                                        "value": "20B"
                                                                                                      }
                                                                                                    }
                                                                                                  }
                                                                                                ],
                                                                                                "name": "NODE_0003871",
                                                                                                "node_attrs": {
                                                                                                  "clade_membership": {
                                                                                                    "value": "20B"
                                                                                                  },
                                                                                                  "div": 13,
                                                                                                  "custom_location": {
                                                                                                    "confidence": {
                                                                                                      "Brazil": 0.99891241991085
                                                                                                    },
                                                                                                    "entropy": 0.008949943769953332,
                                                                                                    "value": "Brazil"
                                                                                                  },
                                                                                                  "num_date": {
                                                                                                    "confidence": [
                                                                                                      2020.323251632062,
                                                                                                      2020.687929306247
                                                                                                    ],
                                                                                                    "value": 2020.4748748398517
                                                                                                  },
                                                                                                  "subclade_membership": {
                                                                                                    "value": "20B"
                                                                                                  }
                                                                                                }
                                                                                              }
                                                                                            ],
                                                                                            "name": "NODE_0002418",
                                                                                            "node_attrs": {
                                                                                              "clade_membership": {
                                                                                                "value": "20B"
                                                                                              },
                                                                                              "div": 9,
                                                                                              "custom_location": {
                                                                                                "confidence": {
                                                                                                  "Brazil": 0.9988216933352387,
                                                                                                  "Rio Grande do Sul": 0.0010468915258229636
                                                                                                },
                                                                                                "entropy": 0.009585310039486965,
                                                                                                "value": "Brazil"
                                                                                              },
                                                                                              "num_date": {
                                                                                                "confidence": [
                                                                                                  2020.202229614221,
                                                                                                  2020.5550480582112
                                                                                                ],
                                                                                                "value": 2020.2941779017078
                                                                                              },
                                                                                              "subclade_membership": {
                                                                                                "value": "20B"
                                                                                              }
                                                                                            }
                                                                                          }
                                                                                        ],
                                                                                        "name": "NODE_0002417",
                                                                                        "node_attrs": {
                                                                                          "clade_membership": {
                                                                                            "value": "20B"
                                                                                          },
                                                                                          "div": 9,
                                                                                          "custom_location": {
                                                                                            "confidence": {
                                                                                              "Brazil": 0.9989031270488673
                                                                                            },
                                                                                            "entropy": 0.009011255864011808,
                                                                                            "value": "Brazil"
                                                                                          },
                                                                                          "num_date": {
                                                                                            "confidence": [
                                                                                              2020.2069818038499,
                                                                                              2020.554199519164
                                                                                            ],
                                                                                            "value": 2020.253779507964
                                                                                          },
                                                                                          "subclade_membership": {
                                                                                            "value": "20B"
                                                                                          }
                                                                                        }
                                                                                      }
                                                                                    ],
                                                                                    "name": "NODE_0002412",
                                                                                    "node_attrs": {
                                                                                      "clade_membership": {
                                                                                        "value": "20B"
                                                                                      },
                                                                                      "div": 9,
                                                                                      "custom_location": {
                                                                                        "confidence": {
                                                                                          "Brazil": 0.998691275504578,
                                                                                          "Rio Grande do Sul": 0.0011771052901726475
                                                                                        },
                                                                                        "entropy": 0.010472804641787004,
                                                                                        "value": "Brazil"
                                                                                      },
                                                                                      "num_date": {
                                                                                        "confidence": [
                                                                                          2020.2055015313574,
                                                                                          2020.3185019708926
                                                                                        ],
                                                                                        "value": 2020.2273441638904
                                                                                      },
                                                                                      "subclade_membership": {
                                                                                        "value": "20B"
                                                                                      }
                                                                                    }
                                                                                  }
                                                                                ],
                                                                                "name": "NODE_0002411",
                                                                                "node_attrs": {
                                                                                  "clade_membership": {
                                                                                    "value": "20B"
                                                                                  },
                                                                                  "div": 9,
                                                                                  "custom_location": {
                                                                                    "confidence": {
                                                                                      "Brazil": 0.9975414194991453,
                                                                                      "Rio Grande do Sul": 0.002324797711967173
                                                                                    },
                                                                                    "entropy": 0.017796979646095334,
                                                                                    "value": "Brazil"
                                                                                  },
                                                                                  "num_date": {
                                                                                    "confidence": [
                                                                                      2020.184057257722,
                                                                                      2020.3152469184313
                                                                                    ],
                                                                                    "value": 2020.2153813712075
                                                                                  },
                                                                                  "subclade_membership": {
                                                                                    "value": "20B"
                                                                                  }
                                                                                }
                                                                              },
                                                                              {
                                                                                "branch_attrs": {
                                                                                  "mutations": {}
                                                                                },
                                                                                "children": [
                                                                                  {
                                                                                    "branch_attrs": {
                                                                                      "mutations": {}
                                                                                    },
                                                                                    "children": [
                                                                                      {
                                                                                        "branch_attrs": {
                                                                                          "mutations": {
                                                                                            "nuc": [
                                                                                              "C21516T"
                                                                                            ]
                                                                                          }
                                                                                        },
                                                                                        "name": "Brazil/RS-L27-CD595/2020",
                                                                                        "node_attrs": {

                                                                                          "author": {
                                                                                            "author": "Brazil-UK Centre for Arbovirus Discovery Diagnosis Genomics et al",
                                                                                            "value": "Brazil-UK Centre for Arbovirus Discovery Diagnosis Genomics et al"
                                                                                          },
                                                                                          "clade_membership": {
                                                                                            "value": "20B"
                                                                                          },
                                                                                          "country": {
                                                                                            "value": "Brazil"
                                                                                          },
                                                                                          "div": 10,
                                                                                          "division": {
                                                                                            "value": "Rio Grande do Sul"
                                                                                          },
                                                                                          "division_exposure": {
                                                                                            "value": "Rio Grande do Sul"
                                                                                          },
                                                                                          "gisaid_epi_isl": {
                                                                                            "value": "EPI_ISL_672684"
                                                                                          },
                                                                                          "host": {
                                                                                            "value": "Human"
                                                                                          },
                                                                                          "custom_location": {
                                                                                            "confidence": {
                                                                                              "Rio Grande do Sul": 1.0
                                                                                            },
                                                                                            "entropy": -1.000088900581841e-12,
                                                                                            "value": "Rio Grande do Sul"
                                                                                          },
                                                                                          "num_date": {
                                                                                            "confidence": [
                                                                                              2020.266393442623,
                                                                                              2020.266393442623
                                                                                            ],
                                                                                            "value": 2020.266393442623
                                                                                          },
                                                                                          "originating_lab": {
                                                                                            "value": "DB Diagnosticos do Brasil"
                                                                                          },
                                                                                          "pangolin_lineage": {
                                                                                            "value": "B.1.1.33"
                                                                                          },
                                                                                          "recency": {
                                                                                            "value": "Older"
                                                                                          },
                                                                                          "region": {
                                                                                            "value": "South America"
                                                                                          },
                                                                                          "region_exposure": {
                                                                                            "value": "South America"
                                                                                          },

                                                                                          "subclade_membership": {
                                                                                            "value": "20B"
                                                                                          },
                                                                                          "submitting_lab": {
                                                                                            "value": "Laborat\u00f3rio de Parasitologia M\u00e9dica - Instituto de Medicina Tropical - Universidade de S\u00e3o Paulo"
                                                                                          },
                                                                                          "url": "https://www.gisaid.org"
                                                                                        }
                                                                                      },
                                                                                      {
                                                                                        "branch_attrs": {
                                                                                          "mutations": {}
                                                                                        },
                                                                                        "children": [
                                                                                          {
                                                                                            "branch_attrs": {
                                                                                              "mutations": {}
                                                                                            },
                                                                                            "children": [
                                                                                              {
                                                                                                "branch_attrs": {
                                                                                                  "labels": {
                                                                                                    "aa": "ORF1a: M920I"
                                                                                                  },
                                                                                                  "mutations": {
                                                                                                    "ORF1a": [
                                                                                                      "M920I"
                                                                                                    ],
                                                                                                    "nuc": [
                                                                                                      "G3025T"
                                                                                                    ]
                                                                                                  }
                                                                                                },
                                                                                                "name": "Brazil/MA-L27-CD588/2020",
                                                                                                "node_attrs": {

                                                                                                  "author": {
                                                                                                    "author": "Brazil-UK Centre for Arbovirus Discovery Diagnosis Genomics et al",
                                                                                                    "value": "Brazil-UK Centre for Arbovirus Discovery Diagnosis Genomics et al"
                                                                                                  },
                                                                                                  "clade_membership": {
                                                                                                    "value": "20B"
                                                                                                  },
                                                                                                  "country": {
                                                                                                    "value": "Brazil"
                                                                                                  },
                                                                                                  "div": 10,
                                                                                                  "division": {
                                                                                                    "value": "Maranh\u00e3o"
                                                                                                  },
                                                                                                  "division_exposure": {
                                                                                                    "value": "Maranh\u00e3o"
                                                                                                  },
                                                                                                  "gisaid_epi_isl": {
                                                                                                    "value": "EPI_ISL_672666"
                                                                                                  },
                                                                                                  "host": {
                                                                                                    "value": "Human"
                                                                                                  },
                                                                                                  "custom_location": {
                                                                                                    "confidence": {
                                                                                                      "Brazil": 1.0
                                                                                                    },
                                                                                                    "entropy": -1.000088900581841e-12,
                                                                                                    "value": "Brazil"
                                                                                                  },
                                                                                                  "num_date": {
                                                                                                    "confidence": [
                                                                                                      2020.2636612021859,
                                                                                                      2020.2636612021859
                                                                                                    ],
                                                                                                    "value": 2020.2636612021859
                                                                                                  },
                                                                                                  "originating_lab": {
                                                                                                    "value": "DB Diagnosticos do Brasil"
                                                                                                  },
                                                                                                  "pangolin_lineage": {
                                                                                                    "value": "B.1.1.33"
                                                                                                  },
                                                                                                  "recency": {
                                                                                                    "value": "Older"
                                                                                                  },
                                                                                                  "region": {
                                                                                                    "value": "South America"
                                                                                                  },
                                                                                                  "region_exposure": {
                                                                                                    "value": "South America"
                                                                                                  },

                                                                                                  "subclade_membership": {
                                                                                                    "value": "20B"
                                                                                                  },
                                                                                                  "submitting_lab": {
                                                                                                    "value": "Laborat\u00f3rio de Parasitologia M\u00e9dica - Instituto de Medicina Tropical - Universidade de S\u00e3o Paulo"
                                                                                                  },
                                                                                                  "url": "https://www.gisaid.org"
                                                                                                }
                                                                                              },
                                                                                              {
                                                                                                "branch_attrs": {
                                                                                                  "labels": {
                                                                                                    "aa": "ORF1b: A2431V"
                                                                                                  },
                                                                                                  "mutations": {
                                                                                                    "ORF1b": [
                                                                                                      "A2431V"
                                                                                                    ],
                                                                                                    "nuc": [
                                                                                                      "C20759T"
                                                                                                    ]
                                                                                                  }
                                                                                                },
                                                                                                "children": [
                                                                                                  {
                                                                                                    "branch_attrs": {
                                                                                                      "labels": {
                                                                                                        "aa": "M: I168L; ORF1a: G493C, L2062F, H2092Y, L3606F; ORF1b: A1521S"
                                                                                                      },
                                                                                                      "mutations": {
                                                                                                        "M": [
                                                                                                          "I168L"
                                                                                                        ],
                                                                                                        "ORF1a": [
                                                                                                          "G493C",
                                                                                                          "L2062F",
                                                                                                          "H2092Y",
                                                                                                          "L3606F"
                                                                                                        ],
                                                                                                        "ORF1b": [
                                                                                                          "A1521S"
                                                                                                        ],
                                                                                                        "nuc": [
                                                                                                          "T209C",
                                                                                                          "G1742T",
                                                                                                          "C6449T",
                                                                                                          "C6539T",
                                                                                                          "G11083T",
                                                                                                          "A13303G",
                                                                                                          "G18028T",
                                                                                                          "A27024C"
                                                                                                        ]
                                                                                                      }
                                                                                                    },
                                                                                                    "name": "Brazil/SP-1133/2020",
                                                                                                    "node_attrs": {
                                                                                                      "author": {
                                                                                                        "author": "Claudio Tavares Sacchi et al",
                                                                                                        "value": "Claudio Tavares Sacchi et al"
                                                                                                      },
                                                                                                      "clade_membership": {
                                                                                                        "value": "20B"
                                                                                                      },
                                                                                                      "country": {
                                                                                                        "value": "Brazil"
                                                                                                      },
                                                                                                      "div": 18,
                                                                                                      "division": {
                                                                                                        "value": "S\u00e3o Paulo"
                                                                                                      },
                                                                                                      "division_exposure": {
                                                                                                        "value": "S\u00e3o Paulo"
                                                                                                      },
                                                                                                      "gisaid_epi_isl": {
                                                                                                        "value": "EPI_ISL_1039700"
                                                                                                      },
                                                                                                      "host": {
                                                                                                        "value": "Human"
                                                                                                      },
                                                                                                      "custom_location": {
                                                                                                        "confidence": {
                                                                                                          "Brazil": 1.0
                                                                                                        },
                                                                                                        "entropy": -1.000088900581841e-12,
                                                                                                        "value": "Brazil"
                                                                                                      },
                                                                                                      "location": {
                                                                                                        "value": "Mairipora"
                                                                                                      },
                                                                                                      "num_date": {
                                                                                                        "confidence": [
                                                                                                          2020.7418032786886,
                                                                                                          2020.7418032786886
                                                                                                        ],
                                                                                                        "value": 2020.7418032786886
                                                                                                      },
                                                                                                      "originating_lab": {
                                                                                                        "value": "Instituto Adolfo Lutz Central"
                                                                                                      },
                                                                                                      "pangolin_lineage": {
                                                                                                        "value": "B.1.1.33"
                                                                                                      },
                                                                                                      "recency": {
                                                                                                        "value": "One week ago"
                                                                                                      },
                                                                                                      "region": {
                                                                                                        "value": "South America"
                                                                                                      },
                                                                                                      "region_exposure": {
                                                                                                        "value": "South America"
                                                                                                      },

                                                                                                      "subclade_membership": {
                                                                                                        "value": "20B"
                                                                                                      },
                                                                                                      "submitting_lab": {
                                                                                                        "value": "Instituto Adolfo Lutz, Interdiciplinary Procedures Center, Strategic Laboratory"
                                                                                                      },
                                                                                                      "url": "https://www.gisaid.org"
                                                                                                    }
                                                                                                  },
                                                                                                  {
                                                                                                    "branch_attrs": {
                                                                                                      "mutations": {
                                                                                                        "nuc": [
                                                                                                          "C10252T"
                                                                                                        ]
                                                                                                      }
                                                                                                    },
                                                                                                    "children": [
                                                                                                      {
                                                                                                        "branch_attrs": {
                                                                                                          "mutations": {}
                                                                                                        },
                                                                                                        "name": "Brazil/PB-16599/2020",
                                                                                                        "node_attrs": {
                                                                                                          "author": {
                                                                                                            "author": "Paola Resende et al",
                                                                                                            "value": "Paola Resende et al B"
                                                                                                          },
                                                                                                          "clade_membership": {
                                                                                                            "value": "20B"
                                                                                                          },
                                                                                                          "country": {
                                                                                                            "value": "Brazil"
                                                                                                          },
                                                                                                          "div": 11,
                                                                                                          "division": {
                                                                                                            "value": "Paraiba"
                                                                                                          },
                                                                                                          "division_exposure": {
                                                                                                            "value": "Paraiba"
                                                                                                          },
                                                                                                          "gisaid_epi_isl": {
                                                                                                            "value": "EPI_ISL_792589"
                                                                                                          },
                                                                                                          "host": {
                                                                                                            "value": "Human"
                                                                                                          },
                                                                                                          "custom_location": {
                                                                                                            "confidence": {
                                                                                                              "Brazil": 0.9999999999999999
                                                                                                            },
                                                                                                            "entropy": -9.99866855976916e-13,
                                                                                                            "value": "Brazil"
                                                                                                          },
                                                                                                          "location": {
                                                                                                            "value": "Joao Pessoa"
                                                                                                          },
                                                                                                          "num_date": {
                                                                                                            "confidence": [
                                                                                                              2020.3101092896175,
                                                                                                              2020.3101092896175
                                                                                                            ],
                                                                                                            "value": 2020.3101092896175
                                                                                                          },
                                                                                                          "originating_lab": {
                                                                                                            "value": "LACEN-PB"
                                                                                                          },
                                                                                                          "pangolin_lineage": {
                                                                                                            "value": "B.1.1.33"
                                                                                                          },
                                                                                                          "recency": {
                                                                                                            "value": "Older"
                                                                                                          },
                                                                                                          "region": {
                                                                                                            "value": "South America"
                                                                                                          },
                                                                                                          "region_exposure": {
                                                                                                            "value": "South America"
                                                                                                          },
                                                                                                          "subclade_membership": {
                                                                                                            "value": "20B"
                                                                                                          },
                                                                                                          "submitting_lab": {
                                                                                                            "value": "Laboratory of Respiratory Viruses and Measles, Oswaldo Cruz Institute, FIOCRUZ"
                                                                                                          },
                                                                                                          "url": "https://www.gisaid.org"
                                                                                                        }
                                                                                                      },
                                                                                                      {
                                                                                                        "branch_attrs": {
                                                                                                          "labels": {
                                                                                                            "aa": "ORF1a: G1070C, K1305R; ORF1b: H2285Y"
                                                                                                          },
                                                                                                          "mutations": {
                                                                                                            "ORF1a": [
                                                                                                              "G1070C",
                                                                                                              "K1305R"
                                                                                                            ],
                                                                                                            "ORF1b": [
                                                                                                              "H2285Y"
                                                                                                            ],
                                                                                                            "nuc": [
                                                                                                              "G3473T",
                                                                                                              "A4179G",
                                                                                                              "T7217C",
                                                                                                              "G19872T",
                                                                                                              "C20320T",
                                                                                                              "C23422T",
                                                                                                              "C29353T"
                                                                                                            ]
                                                                                                          }
                                                                                                        },
                                                                                                        "name": "Brazil/PB-29619/2020",
                                                                                                        "node_attrs": {
                                                                                                          "author": {
                                                                                                            "author": "Paola Resende et al",
                                                                                                            "value": "Paola Resende et al B"
                                                                                                          },
                                                                                                          "clade_membership": {
                                                                                                            "value": "20B"
                                                                                                          },
                                                                                                          "country": {
                                                                                                            "value": "Brazil"
                                                                                                          },
                                                                                                          "div": 18,
                                                                                                          "division": {
                                                                                                            "value": "Paraiba"
                                                                                                          },
                                                                                                          "division_exposure": {
                                                                                                            "value": "Paraiba"
                                                                                                          },
                                                                                                          "gisaid_epi_isl": {
                                                                                                            "value": "EPI_ISL_792610"
                                                                                                          },
                                                                                                          "host": {
                                                                                                            "value": "Human"
                                                                                                          },
                                                                                                          "custom_location": {
                                                                                                            "confidence": {
                                                                                                              "Brazil": 0.9999999999999999
                                                                                                            },
                                                                                                            "entropy": -9.99866855976916e-13,
                                                                                                            "value": "Brazil"
                                                                                                          },
                                                                                                          "num_date": {
                                                                                                            "confidence": [
                                                                                                              2020.6352459016393,
                                                                                                              2020.6352459016393
                                                                                                            ],
                                                                                                            "value": 2020.6352459016393
                                                                                                          },
                                                                                                          "originating_lab": {
                                                                                                            "value": "LACEN-PB"
                                                                                                          },
                                                                                                          "pangolin_lineage": {
                                                                                                            "value": "B.1.1.33"
                                                                                                          },
                                                                                                          "recency": {
                                                                                                            "value": "Older"
                                                                                                          },
                                                                                                          "region": {
                                                                                                            "value": "South America"
                                                                                                          },
                                                                                                          "region_exposure": {
                                                                                                            "value": "South America"
                                                                                                          },
                                                                                                          "subclade_membership": {
                                                                                                            "value": "20B"
                                                                                                          },
                                                                                                          "submitting_lab": {
                                                                                                            "value": "Laboratory of Respiratory Viruses and Measles, Oswaldo Cruz Institute, FIOCRUZ"
                                                                                                          },
                                                                                                          "url": "https://www.gisaid.org"
                                                                                                        }
                                                                                                      }
                                                                                                    ],
                                                                                                    "name": "NODE_0003622",
                                                                                                    "node_attrs": {
                                                                                                      "clade_membership": {
                                                                                                        "value": "20B"
                                                                                                      },
                                                                                                      "div": 11,
                                                                                                      "custom_location": {
                                                                                                        "confidence": {
                                                                                                          "Brazil": 0.9986216692110365,
                                                                                                          "Rio Grande do Sul": 0.0012570804137644724
                                                                                                        },
                                                                                                        "entropy": 0.010913544651753267,
                                                                                                        "value": "Brazil"
                                                                                                      },
                                                                                                      "num_date": {
                                                                                                        "confidence": [
                                                                                                          2020.2807621407064,
                                                                                                          2020.3101092896175
                                                                                                        ],
                                                                                                        "value": 2020.3101092896175
                                                                                                      },
                                                                                                      "subclade_membership": {
                                                                                                        "value": "20B"
                                                                                                      }
                                                                                                    }
                                                                                                  }
                                                                                                ],
                                                                                                "name": "NODE_0003621",
                                                                                                "node_attrs": {
                                                                                                  "clade_membership": {
                                                                                                    "value": "20B"
                                                                                                  },
                                                                                                  "div": 10,
                                                                                                  "custom_location": {
                                                                                                    "confidence": {
                                                                                                      "Brazil": 0.9941809553573829,
                                                                                                      "Rio Grande do Sul": 0.005685269678257729
                                                                                                    },
                                                                                                    "entropy": 0.03643948262047725,
                                                                                                    "value": "Brazil"
                                                                                                  },
                                                                                                  "num_date": {
                                                                                                    "confidence": [
                                                                                                      2020.2329833885565,
                                                                                                      2020.3033707874597
                                                                                                    ],
                                                                                                    "value": 2020.268547347981
                                                                                                  },
                                                                                                  "subclade_membership": {
                                                                                                    "value": "20B"
                                                                                                  }
                                                                                                }
                                                                                              }
                                                                                            ],
                                                                                            "name": "NODE_0002450",
                                                                                            "node_attrs": {
                                                                                              "clade_membership": {
                                                                                                "value": "20B"
                                                                                              },
                                                                                              "div": 9,
                                                                                              "custom_location": {
                                                                                                "confidence": {
                                                                                                  "Brazil": 0.947615888010219,
                                                                                                  "Rio Grande do Sul": 0.05219551605732775
                                                                                                },
                                                                                                "entropy": 0.20680946088763816,
                                                                                                "value": "Brazil"
                                                                                              },
                                                                                              "num_date": {
                                                                                                "confidence": [
                                                                                                  2020.2159860742768,
                                                                                                  2020.2573615366787
                                                                                                ],
                                                                                                "value": 2020.2330982488888
                                                                                              },
                                                                                              "subclade_membership": {
                                                                                                "value": "20B"
                                                                                              }
                                                                                            }
                                                                                          },
                                                                                          {
                                                                                            "branch_attrs": {
                                                                                              "labels": {
                                                                                                "aa": "ORF1a: I431M; ORF1b: P2313L; ORF3a: W45L"
                                                                                              },
                                                                                              "mutations": {
                                                                                                "ORF1a": [
                                                                                                  "I431M"
                                                                                                ],
                                                                                                "ORF1b": [
                                                                                                  "P2313L"
                                                                                                ],
                                                                                                "ORF3a": [
                                                                                                  "W45L"
                                                                                                ],
                                                                                                "nuc": [
                                                                                                  "A1558G",
                                                                                                  "G6421T",
                                                                                                  "G18948T",
                                                                                                  "C20405T",
                                                                                                  "G25526T"
                                                                                                ]
                                                                                              }
                                                                                            },
                                                                                            "children": [
                                                                                              {
                                                                                                "branch_attrs": {
                                                                                                  "labels": {
                                                                                                    "aa": "ORF7b: E33*"
                                                                                                  },
                                                                                                  "mutations": {
                                                                                                    "ORF7b": [
                                                                                                      "E33*"
                                                                                                    ],
                                                                                                    "nuc": [
                                                                                                      "C9967T",
                                                                                                      "C20823T",
                                                                                                      "G27852T"
                                                                                                    ]
                                                                                                  }
                                                                                                },
                                                                                                "name": "Brazil/RS-00651/2020",
                                                                                                "node_attrs": {

                                                                                                  "author": {
                                                                                                    "author": "Felipe Benites et al",
                                                                                                    "value": "Felipe Benites et al"
                                                                                                  },
                                                                                                  "clade_membership": {
                                                                                                    "value": "20B"
                                                                                                  },
                                                                                                  "country": {
                                                                                                    "value": "Brazil"
                                                                                                  },
                                                                                                  "div": 17,
                                                                                                  "division": {
                                                                                                    "value": "Rio Grande do Sul"
                                                                                                  },
                                                                                                  "division_exposure": {
                                                                                                    "value": "Rio Grande do Sul"
                                                                                                  },
                                                                                                  "gisaid_epi_isl": {
                                                                                                    "value": "EPI_ISL_770551"
                                                                                                  },
                                                                                                  "host": {
                                                                                                    "value": "Human"
                                                                                                  },
                                                                                                  "custom_location": {
                                                                                                    "confidence": {
                                                                                                      "Rio Grande do Sul": 1.0
                                                                                                    },
                                                                                                    "entropy": -1.000088900581841e-12,
                                                                                                    "value": "Rio Grande do Sul"
                                                                                                  },
                                                                                                  "location": {
                                                                                                    "value": "Garibaldi"
                                                                                                  },
                                                                                                  "num_date": {
                                                                                                    "confidence": [
                                                                                                      2020.9002732240438,
                                                                                                      2020.9002732240438
                                                                                                    ],
                                                                                                    "value": 2020.9002732240438
                                                                                                  },
                                                                                                  "originating_lab": {
                                                                                                    "value": "Laborat\u00f3rio de Microbiologia Molecular - Universidade FEEVALE"
                                                                                                  },
                                                                                                  "pangolin_lineage": {
                                                                                                    "value": "B.1.1.33"
                                                                                                  },
                                                                                                  "recency": {
                                                                                                    "value": "Older"
                                                                                                  },
                                                                                                  "region": {
                                                                                                    "value": "South America"
                                                                                                  },
                                                                                                  "region_exposure": {
                                                                                                    "value": "South America"
                                                                                                  },

                                                                                                  "subclade_membership": {
                                                                                                    "value": "20B"
                                                                                                  },
                                                                                                  "submitting_lab": {
                                                                                                    "value": "Bioinformatics Laboratory / LNCC"
                                                                                                  },
                                                                                                  "url": "https://www.gisaid.org"
                                                                                                }
                                                                                              },
                                                                                              {
                                                                                                "branch_attrs": {
                                                                                                  "labels": {
                                                                                                    "aa": "ORF1a: L2564F"
                                                                                                  },
                                                                                                  "mutations": {
                                                                                                    "ORF1a": [
                                                                                                      "L2564F"
                                                                                                    ],
                                                                                                    "nuc": [
                                                                                                      "C7955T"
                                                                                                    ]
                                                                                                  }
                                                                                                },
                                                                                                "children": [
                                                                                                  {
                                                                                                    "branch_attrs": {
                                                                                                      "labels": {
                                                                                                        "aa": "ORF1a: S376L; ORF1b: S2212I"
                                                                                                      },
                                                                                                      "mutations": {
                                                                                                        "ORF1a": [
                                                                                                          "S376L"
                                                                                                        ],
                                                                                                        "ORF1b": [
                                                                                                          "S2212I"
                                                                                                        ],
                                                                                                        "nuc": [
                                                                                                          "A1180T",
                                                                                                          "C1392T",
                                                                                                          "G20102T"
                                                                                                        ]
                                                                                                      }
                                                                                                    },
                                                                                                    "name": "Brazil/13715CVL/2020",
                                                                                                    "node_attrs": {

                                                                                                      "author": {
                                                                                                        "author": "Sant'Anna et al.",
                                                                                                        "value": "Sant'Anna et al."
                                                                                                      },
                                                                                                      "clade_membership": {
                                                                                                        "value": "20B"
                                                                                                      },
                                                                                                      "country": {
                                                                                                        "value": "Brazil"
                                                                                                      },
                                                                                                      "div": 18,
                                                                                                      "division": {
                                                                                                        "value": "Rio Grande do Sul"
                                                                                                      },
                                                                                                      "division_exposure": {
                                                                                                        "value": "Rio Grande do Sul"
                                                                                                      },
                                                                                                      "host": {
                                                                                                        "value": "human"
                                                                                                      },
                                                                                                      "custom_location": {
                                                                                                        "confidence": {
                                                                                                          "Rio Grande do Sul": 0.9999999999999999
                                                                                                        },
                                                                                                        "entropy": -9.99866855976916e-13,
                                                                                                        "value": "Rio Grande do Sul"
                                                                                                      },
                                                                                                      "location": {
                                                                                                        "value": "Taquara"
                                                                                                      },
                                                                                                      "num_date": {
                                                                                                        "confidence": [
                                                                                                          2020.6079234972678,
                                                                                                          2020.6079234972678
                                                                                                        ],
                                                                                                        "value": 2020.6079234972678
                                                                                                      },
                                                                                                      "originating_lab": {
                                                                                                        "value": "Hospital Bom Jesus"
                                                                                                      },
                                                                                                      "pangolin_lineage": {
                                                                                                        "value": "B.1.1.33"
                                                                                                      },
                                                                                                      "recency": {
                                                                                                        "value": "1-2 days ago"
                                                                                                      },
                                                                                                      "regiao": {
                                                                                                        "value": "taquara"
                                                                                                      },
                                                                                                      "region": {
                                                                                                        "value": "South America"
                                                                                                      },
                                                                                                      "region_exposure": {
                                                                                                        "value": "South America"
                                                                                                      },

                                                                                                      "subclade_membership": {
                                                                                                        "value": "20B"
                                                                                                      },
                                                                                                      "submitting_lab": {
                                                                                                        "value": "epiclin"
                                                                                                      }
                                                                                                    }
                                                                                                  },
                                                                                                  {
                                                                                                    "branch_attrs": {
                                                                                                      "labels": {
                                                                                                        "aa": "ORF1a: P769S; ORF8: E106*"
                                                                                                      },
                                                                                                      "mutations": {
                                                                                                        "ORF1a": [
                                                                                                          "P769S"
                                                                                                        ],
                                                                                                        "ORF8": [
                                                                                                          "E106*"
                                                                                                        ],
                                                                                                        "nuc": [
                                                                                                          "C2110T",
                                                                                                          "C2570T",
                                                                                                          "C22879T",
                                                                                                          "G28209T"
                                                                                                        ]
                                                                                                      }
                                                                                                    },
                                                                                                    "name": "Brazil/19212CVL/2020",
                                                                                                    "node_attrs": {

                                                                                                      "author": {
                                                                                                        "author": "Sant'Anna et al.",
                                                                                                        "value": "Sant'Anna et al."
                                                                                                      },
                                                                                                      "clade_membership": {
                                                                                                        "value": "20B"
                                                                                                      },
                                                                                                      "country": {
                                                                                                        "value": "Brazil"
                                                                                                      },
                                                                                                      "div": 19,
                                                                                                      "division": {
                                                                                                        "value": "Rio Grande do Sul"
                                                                                                      },
                                                                                                      "division_exposure": {
                                                                                                        "value": "Rio Grande do Sul"
                                                                                                      },
                                                                                                      "host": {
                                                                                                        "value": "human"
                                                                                                      },
                                                                                                      "custom_location": {
                                                                                                        "confidence": {
                                                                                                          "Rio Grande do Sul": 0.9999999999999999
                                                                                                        },
                                                                                                        "entropy": -9.99866855976916e-13,
                                                                                                        "value": "Rio Grande do Sul"
                                                                                                      },
                                                                                                      "location": {
                                                                                                        "value": "Canoas"
                                                                                                      },
                                                                                                      "num_date": {
                                                                                                        "confidence": [
                                                                                                          2020.7117486338798,
                                                                                                          2020.7117486338798
                                                                                                        ],
                                                                                                        "value": 2020.7117486338798
                                                                                                      },
                                                                                                      "originating_lab": {
                                                                                                        "value": "DIRETORIA DE VIGILANCIA EM SAUDE"
                                                                                                      },
                                                                                                      "pangolin_lineage": {
                                                                                                        "value": "B.1.1.33"
                                                                                                      },
                                                                                                      "recency": {
                                                                                                        "value": "1-2 days ago"
                                                                                                      },
                                                                                                      "regiao": {
                                                                                                        "value": "canoas"
                                                                                                      },
                                                                                                      "region": {
                                                                                                        "value": "South America"
                                                                                                      },
                                                                                                      "region_exposure": {
                                                                                                        "value": "South America"
                                                                                                      },

                                                                                                      "subclade_membership": {
                                                                                                        "value": "20B"
                                                                                                      },
                                                                                                      "submitting_lab": {
                                                                                                        "value": "epiclin"
                                                                                                      }
                                                                                                    }
                                                                                                  },
                                                                                                  {
                                                                                                    "branch_attrs": {
                                                                                                      "labels": {
                                                                                                        "aa": "ORF1b: S2312L; ORF9b: R47H"
                                                                                                      },
                                                                                                      "mutations": {
                                                                                                        "ORF1b": [
                                                                                                          "S2312L"
                                                                                                        ],
                                                                                                        "ORF9b": [
                                                                                                          "R47H"
                                                                                                        ],
                                                                                                        "nuc": [
                                                                                                          "C16848T",
                                                                                                          "C20402T",
                                                                                                          "G28423A"
                                                                                                        ]
                                                                                                      }
                                                                                                    },
                                                                                                    "children": [
                                                                                                      {
                                                                                                        "branch_attrs": {
                                                                                                          "mutations": {}
                                                                                                        },
                                                                                                        "name": "Brazil/17607CVL/2020",
                                                                                                        "node_attrs": {

                                                                                                          "author": {
                                                                                                            "author": "Sant'Anna et al.",
                                                                                                            "value": "Sant'Anna et al."
                                                                                                          },
                                                                                                          "clade_membership": {
                                                                                                            "value": "20B"
                                                                                                          },
                                                                                                          "country": {
                                                                                                            "value": "Brazil"
                                                                                                          },
                                                                                                          "div": 18,
                                                                                                          "division": {
                                                                                                            "value": "Rio Grande do Sul"
                                                                                                          },
                                                                                                          "division_exposure": {
                                                                                                            "value": "Rio Grande do Sul"
                                                                                                          },
                                                                                                          "host": {
                                                                                                            "value": "human"
                                                                                                          },
                                                                                                          "custom_location": {
                                                                                                            "confidence": {
                                                                                                              "Rio Grande do Sul": 1.0
                                                                                                            },
                                                                                                            "entropy": -1.000088900581841e-12,
                                                                                                            "value": "Rio Grande do Sul"
                                                                                                          },
                                                                                                          "location": {
                                                                                                            "value": "Novo Hamburgo"
                                                                                                          },
                                                                                                          "num_date": {
                                                                                                            "confidence": [
                                                                                                              2020.6734972677596,
                                                                                                              2020.6734972677596
                                                                                                            ],
                                                                                                            "value": 2020.6734972677596
                                                                                                          },
                                                                                                          "originating_lab": {
                                                                                                            "value": "Funda\u00e7\u00e3o de Sa\u00fade P\u00fablica de Novo Hamburgo"
                                                                                                          },
                                                                                                          "pangolin_lineage": {
                                                                                                            "value": "B.1.1.33"
                                                                                                          },
                                                                                                          "recency": {
                                                                                                            "value": "1-2 days ago"
                                                                                                          },
                                                                                                          "regiao": {
                                                                                                            "value": "novo_hamburgo"
                                                                                                          },
                                                                                                          "region": {
                                                                                                            "value": "South America"
                                                                                                          },
                                                                                                          "region_exposure": {
                                                                                                            "value": "South America"
                                                                                                          },

                                                                                                          "subclade_membership": {
                                                                                                            "value": "20B"
                                                                                                          },
                                                                                                          "submitting_lab": {
                                                                                                            "value": "epiclin"
                                                                                                          }
                                                                                                        }
                                                                                                      },
                                                                                                      {
                                                                                                        "branch_attrs": {
                                                                                                          "mutations": {}
                                                                                                        },
                                                                                                        "name": "Brazil/18490CVL/2020",
                                                                                                        "node_attrs": {

                                                                                                          "author": {
                                                                                                            "author": "Sant'Anna et al.",
                                                                                                            "value": "Sant'Anna et al."
                                                                                                          },
                                                                                                          "clade_membership": {
                                                                                                            "value": "20B"
                                                                                                          },
                                                                                                          "country": {
                                                                                                            "value": "Brazil"
                                                                                                          },
                                                                                                          "div": 18,
                                                                                                          "division": {
                                                                                                            "value": "Rio Grande do Sul"
                                                                                                          },
                                                                                                          "division_exposure": {
                                                                                                            "value": "Rio Grande do Sul"
                                                                                                          },
                                                                                                          "host": {
                                                                                                            "value": "human"
                                                                                                          },
                                                                                                          "custom_location": {
                                                                                                            "confidence": {
                                                                                                              "Rio Grande do Sul": 1.0
                                                                                                            },
                                                                                                            "entropy": -1.000088900581841e-12,
                                                                                                            "value": "Rio Grande do Sul"
                                                                                                          },
                                                                                                          "location": {
                                                                                                            "value": "Sapiranga"
                                                                                                          },
                                                                                                          "num_date": {
                                                                                                            "confidence": [
                                                                                                              2020.6926229508197,
                                                                                                              2020.6926229508197
                                                                                                            ],
                                                                                                            "value": 2020.6926229508197
                                                                                                          },
                                                                                                          "originating_lab": {
                                                                                                            "value": "CENTRO DE REFERENCIA EM SINDROMES GRIPAIS"
                                                                                                          },
                                                                                                          "pangolin_lineage": {
                                                                                                            "value": "B.1.1.33"
                                                                                                          },
                                                                                                          "recency": {
                                                                                                            "value": "1-2 days ago"
                                                                                                          },
                                                                                                          "regiao": {
                                                                                                            "value": "novo_hamburgo"
                                                                                                          },
                                                                                                          "region": {
                                                                                                            "value": "South America"
                                                                                                          },
                                                                                                          "region_exposure": {
                                                                                                            "value": "South America"
                                                                                                          },

                                                                                                          "subclade_membership": {
                                                                                                            "value": "20B"
                                                                                                          },
                                                                                                          "submitting_lab": {
                                                                                                            "value": "epiclin"
                                                                                                          }
                                                                                                        }
                                                                                                      }
                                                                                                    ],
                                                                                                    "name": "NODE_0003711",
                                                                                                    "node_attrs": {
                                                                                                      "clade_membership": {
                                                                                                        "value": "20B"
                                                                                                      },
                                                                                                      "div": 18,
                                                                                                      "custom_location": {
                                                                                                        "confidence": {
                                                                                                          "Rio Grande do Sul": 0.9992901054473516
                                                                                                        },
                                                                                                        "entropy": 0.005864117126003388,
                                                                                                        "value": "Rio Grande do Sul"
                                                                                                      },
                                                                                                      "num_date": {
                                                                                                        "confidence": [
                                                                                                          2020.633498063369,
                                                                                                          2020.6734972677596
                                                                                                        ],
                                                                                                        "value": 2020.6734972677596
                                                                                                      },
                                                                                                      "subclade_membership": {
                                                                                                        "value": "20B"
                                                                                                      }
                                                                                                    }
                                                                                                  },
                                                                                                  {
                                                                                                    "branch_attrs": {
                                                                                                      "mutations": {}
                                                                                                    },
                                                                                                    "children": [
                                                                                                      {
                                                                                                        "branch_attrs": {
                                                                                                          "labels": {
                                                                                                            "aa": "ORF8: S54L"
                                                                                                          },
                                                                                                          "mutations": {
                                                                                                            "ORF8": [
                                                                                                              "S54L"
                                                                                                            ],
                                                                                                            "nuc": [
                                                                                                              "G16377T",
                                                                                                              "C17436T",
                                                                                                              "C28054T"
                                                                                                            ]
                                                                                                          }
                                                                                                        },
                                                                                                        "name": "Brazil/19269CVL/2020",
                                                                                                        "node_attrs": {

                                                                                                          "author": {
                                                                                                            "author": "Sant'Anna et al.",
                                                                                                            "value": "Sant'Anna et al."
                                                                                                          },
                                                                                                          "clade_membership": {
                                                                                                            "value": "20B"
                                                                                                          },
                                                                                                          "country": {
                                                                                                            "value": "Brazil"
                                                                                                          },
                                                                                                          "div": 18,
                                                                                                          "division": {
                                                                                                            "value": "Rio Grande do Sul"
                                                                                                          },
                                                                                                          "division_exposure": {
                                                                                                            "value": "Rio Grande do Sul"
                                                                                                          },
                                                                                                          "host": {
                                                                                                            "value": "human"
                                                                                                          },
                                                                                                          "custom_location": {
                                                                                                            "confidence": {
                                                                                                              "Rio Grande do Sul": 1.0
                                                                                                            },
                                                                                                            "entropy": -1.000088900581841e-12,
                                                                                                            "value": "Rio Grande do Sul"
                                                                                                          },
                                                                                                          "location": {
                                                                                                            "value": "Parob\u00e9"
                                                                                                          },
                                                                                                          "num_date": {
                                                                                                            "confidence": [
                                                                                                              2020.7117486338798,
                                                                                                              2020.7117486338798
                                                                                                            ],
                                                                                                            "value": 2020.7117486338798
                                                                                                          },
                                                                                                          "originating_lab": {
                                                                                                            "value": "UNIDADE DE ATENDIMENTO DST AIDS TB E HAN"
                                                                                                          },
                                                                                                          "pangolin_lineage": {
                                                                                                            "value": "B.1.1.33"
                                                                                                          },
                                                                                                          "recency": {
                                                                                                            "value": "1-2 days ago"
                                                                                                          },
                                                                                                          "regiao": {
                                                                                                            "value": "taquara"
                                                                                                          },
                                                                                                          "region": {
                                                                                                            "value": "South America"
                                                                                                          },
                                                                                                          "region_exposure": {
                                                                                                            "value": "South America"
                                                                                                          },

                                                                                                          "subclade_membership": {
                                                                                                            "value": "20B"
                                                                                                          },
                                                                                                          "submitting_lab": {
                                                                                                            "value": "epiclin"
                                                                                                          }
                                                                                                        }
                                                                                                      },
                                                                                                      {
                                                                                                        "branch_attrs": {
                                                                                                          "mutations": {}
                                                                                                        },
                                                                                                        "children": [
                                                                                                          {
                                                                                                            "branch_attrs": {
                                                                                                              "mutations": {}
                                                                                                            },
                                                                                                            "name": "Brazil/17784CVL/2020",
                                                                                                            "node_attrs": {

                                                                                                              "author": {
                                                                                                                "author": "Sant'Anna et al.",
                                                                                                                "value": "Sant'Anna et al."
                                                                                                              },
                                                                                                              "clade_membership": {
                                                                                                                "value": "20B"
                                                                                                              },
                                                                                                              "country": {
                                                                                                                "value": "Brazil"
                                                                                                              },
                                                                                                              "div": 15,
                                                                                                              "division": {
                                                                                                                "value": "Rio Grande do Sul"
                                                                                                              },
                                                                                                              "division_exposure": {
                                                                                                                "value": "Rio Grande do Sul"
                                                                                                              },
                                                                                                              "host": {
                                                                                                                "value": "human"
                                                                                                              },
                                                                                                              "custom_location": {
                                                                                                                "confidence": {
                                                                                                                  "Rio Grande do Sul": 1.0
                                                                                                                },
                                                                                                                "entropy": -1.000088900581841e-12,
                                                                                                                "value": "Rio Grande do Sul"
                                                                                                              },
                                                                                                              "location": {
                                                                                                                "value": "Igrejinha"
                                                                                                              },
                                                                                                              "num_date": {
                                                                                                                "confidence": [
                                                                                                                  2020.6789617486338,
                                                                                                                  2020.6789617486338
                                                                                                                ],
                                                                                                                "value": 2020.6789617486338
                                                                                                              },
                                                                                                              "originating_lab": {
                                                                                                                "value": "UNIDADE SANITARIA DE IGREJINHA"
                                                                                                              },
                                                                                                              "pangolin_lineage": {
                                                                                                                "value": "B.1.1.33"
                                                                                                              },
                                                                                                              "recency": {
                                                                                                                "value": "1-2 days ago"
                                                                                                              },
                                                                                                              "regiao": {
                                                                                                                "value": "taquara"
                                                                                                              },
                                                                                                              "region": {
                                                                                                                "value": "South America"
                                                                                                              },
                                                                                                              "region_exposure": {
                                                                                                                "value": "South America"
                                                                                                              },

                                                                                                              "subclade_membership": {
                                                                                                                "value": "20B"
                                                                                                              },
                                                                                                              "submitting_lab": {
                                                                                                                "value": "epiclin"
                                                                                                              }
                                                                                                            }
                                                                                                          },
                                                                                                          {
                                                                                                            "branch_attrs": {
                                                                                                              "labels": {
                                                                                                                "aa": "S: A653V"
                                                                                                              },
                                                                                                              "mutations": {
                                                                                                                "S": [
                                                                                                                  "A653V"
                                                                                                                ],
                                                                                                                "nuc": [
                                                                                                                  "C11779T",
                                                                                                                  "C23520T"
                                                                                                                ]
                                                                                                              }
                                                                                                            },
                                                                                                            "name": "Brazil/20257CVL/2020",
                                                                                                            "node_attrs": {

                                                                                                              "author": {
                                                                                                                "author": "Sant'Anna et al.",
                                                                                                                "value": "Sant'Anna et al."
                                                                                                              },
                                                                                                              "clade_membership": {
                                                                                                                "value": "20B"
                                                                                                              },
                                                                                                              "country": {
                                                                                                                "value": "Brazil"
                                                                                                              },
                                                                                                              "div": 17,
                                                                                                              "division": {
                                                                                                                "value": "Rio Grande do Sul"
                                                                                                              },
                                                                                                              "division_exposure": {
                                                                                                                "value": "Rio Grande do Sul"
                                                                                                              },
                                                                                                              "host": {
                                                                                                                "value": "human"
                                                                                                              },
                                                                                                              "custom_location": {
                                                                                                                "confidence": {
                                                                                                                  "Rio Grande do Sul": 1.0
                                                                                                                },
                                                                                                                "entropy": -1.000088900581841e-12,
                                                                                                                "value": "Rio Grande do Sul"
                                                                                                              },
                                                                                                              "location": {
                                                                                                                "value": "Sapiranga"
                                                                                                              },
                                                                                                              "num_date": {
                                                                                                                "confidence": [
                                                                                                                  2020.73087431694,
                                                                                                                  2020.73087431694
                                                                                                                ],
                                                                                                                "value": 2020.73087431694
                                                                                                              },
                                                                                                              "originating_lab": {
                                                                                                                "value": "CENTRO DE REFERENCIA EM SINDROMES GRIPAIS"
                                                                                                              },
                                                                                                              "pangolin_lineage": {
                                                                                                                "value": "B.1.1.33"
                                                                                                              },
                                                                                                              "recency": {
                                                                                                                "value": "1-2 days ago"
                                                                                                              },
                                                                                                              "regiao": {
                                                                                                                "value": "novo_hamburgo"
                                                                                                              },
                                                                                                              "region": {
                                                                                                                "value": "South America"
                                                                                                              },
                                                                                                              "region_exposure": {
                                                                                                                "value": "South America"
                                                                                                              },

                                                                                                              "subclade_membership": {
                                                                                                                "value": "20B"
                                                                                                              },
                                                                                                              "submitting_lab": {
                                                                                                                "value": "epiclin"
                                                                                                              }
                                                                                                            }
                                                                                                          }
                                                                                                        ],
                                                                                                        "name": "NODE_0002460",
                                                                                                        "node_attrs": {
                                                                                                          "clade_membership": {
                                                                                                            "value": "20B"
                                                                                                          },
                                                                                                          "div": 15,
                                                                                                          "custom_location": {
                                                                                                            "confidence": {
                                                                                                              "Rio Grande do Sul": 0.999232479670346
                                                                                                            },
                                                                                                            "entropy": 0.00627994888798307,
                                                                                                            "value": "Rio Grande do Sul"
                                                                                                          },
                                                                                                          "num_date": {
                                                                                                            "confidence": [
                                                                                                              2020.5521186274161,
                                                                                                              2020.6789617486338
                                                                                                            ],
                                                                                                            "value": 2020.6732532623002
                                                                                                          },
                                                                                                          "subclade_membership": {
                                                                                                            "value": "20B"
                                                                                                          }
                                                                                                        }
                                                                                                      }
                                                                                                    ],
                                                                                                    "name": "NODE_0002456",
                                                                                                    "node_attrs": {
                                                                                                      "clade_membership": {
                                                                                                        "value": "20B"
                                                                                                      },
                                                                                                      "div": 15,
                                                                                                      "custom_location": {
                                                                                                        "confidence": {
                                                                                                          "Rio Grande do Sul": 0.999229333295625
                                                                                                        },
                                                                                                        "entropy": 0.006302522509415837,
                                                                                                        "value": "Rio Grande do Sul"
                                                                                                      },
                                                                                                      "num_date": {
                                                                                                        "confidence": [
                                                                                                          2020.535133420814,
                                                                                                          2020.6475337393651
                                                                                                        ],
                                                                                                        "value": 2020.5914991843522
                                                                                                      },
                                                                                                      "subclade_membership": {
                                                                                                        "value": "20B"
                                                                                                      }
                                                                                                    }
                                                                                                  }
                                                                                                ],
                                                                                                "name": "NODE_0003707",
                                                                                                "node_attrs": {
                                                                                                  "clade_membership": {
                                                                                                    "value": "20B"
                                                                                                  },
                                                                                                  "div": 15,
                                                                                                  "custom_location": {
                                                                                                    "confidence": {
                                                                                                      "Rio Grande do Sul": 0.9999598636137891
                                                                                                    },
                                                                                                    "entropy": 0.00044644830796410984,
                                                                                                    "value": "Rio Grande do Sul"
                                                                                                  },
                                                                                                  "num_date": {
                                                                                                    "confidence": [
                                                                                                      2020.439316530229,
                                                                                                      2020.6079234972678
                                                                                                    ],
                                                                                                    "value": 2020.561706485995
                                                                                                  },
                                                                                                  "subclade_membership": {
                                                                                                    "value": "20B"
                                                                                                  }
                                                                                                }
                                                                                              }
                                                                                            ],
                                                                                            "name": "NODE_0003706",
                                                                                            "node_attrs": {
                                                                                              "clade_membership": {
                                                                                                "value": "20B"
                                                                                              },
                                                                                              "div": 14,
                                                                                              "custom_location": {
                                                                                                "confidence": {
                                                                                                  "Brazil": 0.03626858440653275,
                                                                                                  "Rio Grande do Sul": 0.9637104977098875
                                                                                                },
                                                                                                "entropy": 0.15615693449192508,
                                                                                                "value": "Rio Grande do Sul"
                                                                                              },
                                                                                              "num_date": {
                                                                                                "confidence": [
                                                                                                  2020.3963267866839,
                                                                                                  2020.5978798860085
                                                                                                ],
                                                                                                "value": 2020.5185947770558
                                                                                              },
                                                                                              "subclade_membership": {
                                                                                                "value": "20B"
                                                                                              }
                                                                                            }
                                                                                          }
                                                                                        ],
                                                                                        "name": "NODE_0002449",
                                                                                        "node_attrs": {
                                                                                          "clade_membership": {
                                                                                            "value": "20B"
                                                                                          },
                                                                                          "div": 9,
                                                                                          "custom_location": {
                                                                                            "confidence": {
                                                                                              "Brazil": 0.4503706640131545,
                                                                                              "Rio Grande do Sul": 0.5494947447104557
                                                                                            },
                                                                                            "entropy": 0.6895324084376595,
                                                                                            "value": "Rio Grande do Sul"
                                                                                          },
                                                                                          "num_date": {
                                                                                            "confidence": [
                                                                                              2020.2067825480135,
                                                                                              2020.2471956906775
                                                                                            ],
                                                                                            "value": 2020.2256450585653
                                                                                          },
                                                                                          "subclade_membership": {
                                                                                            "value": "20B"
                                                                                          }
                                                                                        }
                                                                                      }
                                                                                    ],
                                                                                    "name": "NODE_0002448",
                                                                                    "node_attrs": {
                                                                                      "clade_membership": {
                                                                                        "value": "20B"
                                                                                      },
                                                                                      "div": 9,
                                                                                      "custom_location": {
                                                                                        "confidence": {
                                                                                          "Brazil": 0.44597024618008163,
                                                                                          "Rio Grande do Sul": 0.5538924825742804
                                                                                        },
                                                                                        "entropy": 0.6886417153674642,
                                                                                        "value": "Rio Grande do Sul"
                                                                                      },
                                                                                      "num_date": {
                                                                                        "confidence": [
                                                                                          2020.1878797018692,
                                                                                          2020.233904163562
                                                                                        ],
                                                                                        "value": 2020.2142607387545
                                                                                      },
                                                                                      "subclade_membership": {
                                                                                        "value": "20B"
                                                                                      }
                                                                                    }
                                                                                  },
                                                                                  {
                                                                                    "branch_attrs": {
                                                                                      "mutations": {}
                                                                                    },
                                                                                    "children": [
                                                                                      {
                                                                                        "branch_attrs": {
                                                                                          "mutations": {}
                                                                                        },
                                                                                        "name": "Brazil/RN-IEC-162277/2020",
                                                                                        "node_attrs": {

                                                                                          "author": {
                                                                                            "author": "Santos et al",
                                                                                            "value": "Santos et al A"
                                                                                          },
                                                                                          "clade_membership": {
                                                                                            "value": "20B"
                                                                                          },
                                                                                          "country": {
                                                                                            "value": "Brazil"
                                                                                          },
                                                                                          "div": 9,
                                                                                          "division": {
                                                                                            "value": "Rio Grande do Norte"
                                                                                          },
                                                                                          "division_exposure": {
                                                                                            "value": "Rio Grande do Norte"
                                                                                          },
                                                                                          "gisaid_epi_isl": {
                                                                                            "value": "EPI_ISL_524798"
                                                                                          },
                                                                                          "host": {
                                                                                            "value": "Human"
                                                                                          },
                                                                                          "custom_location": {
                                                                                            "confidence": {
                                                                                              "Brazil": 1.0
                                                                                            },
                                                                                            "entropy": -1.000088900581841e-12,
                                                                                            "value": "Brazil"
                                                                                          },
                                                                                          "num_date": {
                                                                                            "confidence": [
                                                                                              2020.200819672131,
                                                                                              2020.200819672131
                                                                                            ],
                                                                                            "value": 2020.200819672131
                                                                                          },
                                                                                          "originating_lab": {
                                                                                            "value": "\ufeffEvandro Chagas Institute"
                                                                                          },
                                                                                          "pangolin_lineage": {
                                                                                            "value": "B.1.1.33"
                                                                                          },
                                                                                          "recency": {
                                                                                            "value": "Older"
                                                                                          },
                                                                                          "region": {
                                                                                            "value": "South America"
                                                                                          },
                                                                                          "region_exposure": {
                                                                                            "value": "South America"
                                                                                          },

                                                                                          "subclade_membership": {
                                                                                            "value": "20B"
                                                                                          },
                                                                                          "submitting_lab": {
                                                                                            "value": "\ufeffEvandro Chagas Institute"
                                                                                          },
                                                                                          "url": "https://www.gisaid.org"
                                                                                        }
                                                                                      },
                                                                                      {
                                                                                        "branch_attrs": {
                                                                                          "mutations": {}
                                                                                        },
                                                                                        "children": [
                                                                                          {
                                                                                            "branch_attrs": {
                                                                                              "mutations": {}
                                                                                            },
                                                                                            "children": [
                                                                                              {
                                                                                                "branch_attrs": {
                                                                                                  "mutations": {}
                                                                                                },
                                                                                                "children": [
                                                                                                  {
                                                                                                    "branch_attrs": {
                                                                                                      "mutations": {}
                                                                                                    },
                                                                                                    "name": "Brazil/MG-00301/2020",
                                                                                                    "node_attrs": {

                                                                                                      "author": {
                                                                                                        "author": "Carolina M Voloch et al",
                                                                                                        "value": "Carolina M Voloch et al"
                                                                                                      },
                                                                                                      "clade_membership": {
                                                                                                        "value": "20B"
                                                                                                      },
                                                                                                      "country": {
                                                                                                        "value": "Brazil"
                                                                                                      },
                                                                                                      "div": 9,
                                                                                                      "division": {
                                                                                                        "value": "Minas Gerais"
                                                                                                      },
                                                                                                      "division_exposure": {
                                                                                                        "value": "Minas Gerais"
                                                                                                      },
                                                                                                      "gisaid_epi_isl": {
                                                                                                        "value": "EPI_ISL_623104"
                                                                                                      },
                                                                                                      "host": {
                                                                                                        "value": "Human"
                                                                                                      },
                                                                                                      "custom_location": {
                                                                                                        "confidence": {
                                                                                                          "Brazil": 1.0
                                                                                                        },
                                                                                                        "entropy": -1.000088900581841e-12,
                                                                                                        "value": "Brazil"
                                                                                                      },
                                                                                                      "num_date": {
                                                                                                        "confidence": [
                                                                                                          2020.2117486338798,
                                                                                                          2020.2117486338798
                                                                                                        ],
                                                                                                        "value": 2020.2117486338798
                                                                                                      },
                                                                                                      "originating_lab": {
                                                                                                        "value": "Simile Medicina Diagn\u00f3stica"
                                                                                                      },
                                                                                                      "pangolin_lineage": {
                                                                                                        "value": "B.1.1.33"
                                                                                                      },
                                                                                                      "recency": {
                                                                                                        "value": "Older"
                                                                                                      },
                                                                                                      "region": {
                                                                                                        "value": "South America"
                                                                                                      },
                                                                                                      "region_exposure": {
                                                                                                        "value": "South America"
                                                                                                      },

                                                                                                      "subclade_membership": {
                                                                                                        "value": "20B"
                                                                                                      },
                                                                                                      "submitting_lab": {
                                                                                                        "value": "Bioinformatics Laboratory / LNCC"
                                                                                                      },
                                                                                                      "url": "https://www.gisaid.org"
                                                                                                    }
                                                                                                  },
                                                                                                  {
                                                                                                    "branch_attrs": {
                                                                                                      "mutations": {}
                                                                                                    },
                                                                                                    "name": "Brazil/AC-IEC162577/2020",
                                                                                                    "node_attrs": {

                                                                                                      "author": {
                                                                                                        "author": "Santos et al",
                                                                                                        "value": "Santos et al A"
                                                                                                      },
                                                                                                      "clade_membership": {
                                                                                                        "value": "20B"
                                                                                                      },
                                                                                                      "country": {
                                                                                                        "value": "Brazil"
                                                                                                      },
                                                                                                      "div": 9,
                                                                                                      "division": {
                                                                                                        "value": "Acre"
                                                                                                      },
                                                                                                      "division_exposure": {
                                                                                                        "value": "Acre"
                                                                                                      },
                                                                                                      "gisaid_epi_isl": {
                                                                                                        "value": "EPI_ISL_848601"
                                                                                                      },
                                                                                                      "host": {
                                                                                                        "value": "Human"
                                                                                                      },
                                                                                                      "custom_location": {
                                                                                                        "confidence": {
                                                                                                          "Brazil": 1.0
                                                                                                        },
                                                                                                        "entropy": -1.000088900581841e-12,
                                                                                                        "value": "Brazil"
                                                                                                      },
                                                                                                      "num_date": {
                                                                                                        "confidence": [
                                                                                                          2020.2117486338798,
                                                                                                          2020.2117486338798
                                                                                                        ],
                                                                                                        "value": 2020.2117486338798
                                                                                                      },
                                                                                                      "originating_lab": {
                                                                                                        "value": "\ufeffEvandro Chagas Institute"
                                                                                                      },
                                                                                                      "pangolin_lineage": {
                                                                                                        "value": "B.1.1.33"
                                                                                                      },
                                                                                                      "recency": {
                                                                                                        "value": "Older"
                                                                                                      },
                                                                                                      "region": {
                                                                                                        "value": "South America"
                                                                                                      },
                                                                                                      "region_exposure": {
                                                                                                        "value": "South America"
                                                                                                      },

                                                                                                      "subclade_membership": {
                                                                                                        "value": "20B"
                                                                                                      },
                                                                                                      "submitting_lab": {
                                                                                                        "value": "\ufeffEvandro Chagas Institute"
                                                                                                      },
                                                                                                      "url": "https://www.gisaid.org"
                                                                                                    }
                                                                                                  }
                                                                                                ],
                                                                                                "name": "NODE_0002470",
                                                                                                "node_attrs": {
                                                                                                  "clade_membership": {
                                                                                                    "value": "20B"
                                                                                                  },
                                                                                                  "div": 9,
                                                                                                  "custom_location": {
                                                                                                    "confidence": {
                                                                                                      "Brazil": 0.9990034982756862
                                                                                                    },
                                                                                                    "entropy": 0.008297352075551014,
                                                                                                    "value": "Brazil"
                                                                                                  },
                                                                                                  "num_date": {
                                                                                                    "confidence": [
                                                                                                      2020.2016858970337,
                                                                                                      2020.2117486338798
                                                                                                    ],
                                                                                                    "value": 2020.2117486338798
                                                                                                  },
                                                                                                  "subclade_membership": {
                                                                                                    "value": "20B"
                                                                                                  }
                                                                                                }
                                                                                              },
                                                                                              {
                                                                                                "branch_attrs": {
                                                                                                  "mutations": {}
                                                                                                },
                                                                                                "children": [
                                                                                                  {
                                                                                                    "branch_attrs": {
                                                                                                      "mutations": {}
                                                                                                    },
                                                                                                    "name": "Brazil/AP-IEC161167/2020",
                                                                                                    "node_attrs": {

                                                                                                      "author": {
                                                                                                        "author": "Santos et al",
                                                                                                        "paper_url": "https://dx.doi.org/10.1101/2020.06.17.158006",
                                                                                                        "title": "Genomic surveillance of SARS-CoV-2 reveals community transmission of a major lineage during the early pandemic phase in Brazil",
                                                                                                        "value": "Santos et al B"
                                                                                                      },
                                                                                                      "clade_membership": {
                                                                                                        "value": "20B"
                                                                                                      },
                                                                                                      "country": {
                                                                                                        "value": "Brazil"
                                                                                                      },
                                                                                                      "div": 9,
                                                                                                      "division": {
                                                                                                        "value": "Amapa"
                                                                                                      },
                                                                                                      "division_exposure": {
                                                                                                        "value": "Amapa"
                                                                                                      },
                                                                                                      "gisaid_epi_isl": {
                                                                                                        "value": "EPI_ISL_450873"
                                                                                                      },
                                                                                                      "host": {
                                                                                                        "value": "Human"
                                                                                                      },
                                                                                                      "custom_location": {
                                                                                                        "confidence": {
                                                                                                          "Brazil": 1.0
                                                                                                        },
                                                                                                        "entropy": -1.000088900581841e-12,
                                                                                                        "value": "Brazil"
                                                                                                      },
                                                                                                      "num_date": {
                                                                                                        "confidence": [
                                                                                                          2020.2090163934427,
                                                                                                          2020.2090163934427
                                                                                                        ],
                                                                                                        "value": 2020.2090163934427
                                                                                                      },
                                                                                                      "originating_lab": {
                                                                                                        "value": "Evandro Chagas Institute"
                                                                                                      },
                                                                                                      "pangolin_lineage": {
                                                                                                        "value": "B.1.1.33"
                                                                                                      },
                                                                                                      "recency": {
                                                                                                        "value": "Older"
                                                                                                      },
                                                                                                      "region": {
                                                                                                        "value": "South America"
                                                                                                      },
                                                                                                      "region_exposure": {
                                                                                                        "value": "South America"
                                                                                                      },

                                                                                                      "subclade_membership": {
                                                                                                        "value": "20B"
                                                                                                      },
                                                                                                      "submitting_lab": {
                                                                                                        "value": "Evandro Chagas Institute"
                                                                                                      },
                                                                                                      "url": "https://www.gisaid.org"
                                                                                                    }
                                                                                                  },
                                                                                                  {
                                                                                                    "branch_attrs": {
                                                                                                      "mutations": {}
                                                                                                    },
                                                                                                    "children": [
                                                                                                      {
                                                                                                        "branch_attrs": {
                                                                                                          "labels": {
                                                                                                            "aa": "ORF1a: L3606F"
                                                                                                          },
                                                                                                          "mutations": {
                                                                                                            "ORF1a": [
                                                                                                              "L3606F"
                                                                                                            ],
                                                                                                            "nuc": [
                                                                                                              "G11083T"
                                                                                                            ]
                                                                                                          }
                                                                                                        },
                                                                                                        "children": [
                                                                                                          {
                                                                                                            "branch_attrs": {
                                                                                                              "mutations": {}
                                                                                                            },
                                                                                                            "children": [
                                                                                                              {
                                                                                                                "branch_attrs": {
                                                                                                                  "labels": {
                                                                                                                    "aa": "ORF1a: D953Y, K2029N; ORF3a: S92L, G172C; S: L5F, P1162S"
                                                                                                                  },
                                                                                                                  "mutations": {
                                                                                                                    "ORF1a": [
                                                                                                                      "D953Y",
                                                                                                                      "K2029N"
                                                                                                                    ],
                                                                                                                    "ORF3a": [
                                                                                                                      "S92L",
                                                                                                                      "G172C"
                                                                                                                    ],
                                                                                                                    "S": [
                                                                                                                      "L5F",
                                                                                                                      "P1162S"
                                                                                                                    ],
                                                                                                                    "nuc": [
                                                                                                                      "G3122T",
                                                                                                                      "G6352T",
                                                                                                                      "C17436T",
                                                                                                                      "C21575T",
                                                                                                                      "C25046T",
                                                                                                                      "C25667T",
                                                                                                                      "G25906T",
                                                                                                                      "C29730T",
                                                                                                                      "G29737C"
                                                                                                                    ]
                                                                                                                  }
                                                                                                                },
                                                                                                                "name": "Brazil/PR-28604/2020",
                                                                                                                "node_attrs": {
                                                                                                                  "author": {
                                                                                                                    "author": "Paola Resende et al",
                                                                                                                    "value": "Paola Resende et al B"
                                                                                                                  },
                                                                                                                  "clade_membership": {
                                                                                                                    "value": "20B"
                                                                                                                  },
                                                                                                                  "country": {
                                                                                                                    "value": "Brazil"
                                                                                                                  },
                                                                                                                  "div": 19,
                                                                                                                  "division": {
                                                                                                                    "value": "Paran\u00e1"
                                                                                                                  },
                                                                                                                  "division_exposure": {
                                                                                                                    "value": "Paran\u00e1"
                                                                                                                  },
                                                                                                                  "gisaid_epi_isl": {
                                                                                                                    "value": "EPI_ISL_792648"
                                                                                                                  },
                                                                                                                  "host": {
                                                                                                                    "value": "Human"
                                                                                                                  },
                                                                                                                  "custom_location": {
                                                                                                                    "confidence": {
                                                                                                                      "Brazil": 1.0
                                                                                                                    },
                                                                                                                    "entropy": -1.000088900581841e-12,
                                                                                                                    "value": "Brazil"
                                                                                                                  },
                                                                                                                  "location": {
                                                                                                                    "value": "Dois Vizinhos"
                                                                                                                  },
                                                                                                                  "num_date": {
                                                                                                                    "confidence": [
                                                                                                                      2020.8647540983607,
                                                                                                                      2020.8647540983607
                                                                                                                    ],
                                                                                                                    "value": 2020.8647540983607
                                                                                                                  },
                                                                                                                  "originating_lab": {
                                                                                                                    "value": "LACEN-PR"
                                                                                                                  },
                                                                                                                  "pangolin_lineage": {
                                                                                                                    "value": "B.1.1.33"
                                                                                                                  },
                                                                                                                  "recency": {
                                                                                                                    "value": "Older"
                                                                                                                  },
                                                                                                                  "region": {
                                                                                                                    "value": "South America"
                                                                                                                  },
                                                                                                                  "region_exposure": {
                                                                                                                    "value": "South America"
                                                                                                                  },
                                                                                                                  "subclade_membership": {
                                                                                                                    "value": "20B"
                                                                                                                  },
                                                                                                                  "submitting_lab": {
                                                                                                                    "value": "Laboratory of Respiratory Viruses and Measles, Oswaldo Cruz Institute, FIOCRUZ"
                                                                                                                  },
                                                                                                                  "url": "https://www.gisaid.org"
                                                                                                                }
                                                                                                              },
                                                                                                              {
                                                                                                                "branch_attrs": {
                                                                                                                  "mutations": {}
                                                                                                                },
                                                                                                                "children": [
                                                                                                                  {
                                                                                                                    "branch_attrs": {
                                                                                                                      "labels": {
                                                                                                                        "aa": "ORF1a: T891I, D1088Y, A2994T; ORF1b: G2201S; ORF3a: G224V; S: S689I"
                                                                                                                      },
                                                                                                                      "mutations": {
                                                                                                                        "ORF1a": [
                                                                                                                          "T891I",
                                                                                                                          "D1088Y",
                                                                                                                          "A2994T"
                                                                                                                        ],
                                                                                                                        "ORF1b": [
                                                                                                                          "G2201S"
                                                                                                                        ],
                                                                                                                        "ORF3a": [
                                                                                                                          "G224V"
                                                                                                                        ],
                                                                                                                        "S": [
                                                                                                                          "S689I"
                                                                                                                        ],
                                                                                                                        "nuc": [
                                                                                                                          "C643T",
                                                                                                                          "C2937T",
                                                                                                                          "G3527T",
                                                                                                                          "T5707C",
                                                                                                                          "G9245A",
                                                                                                                          "G10642T",
                                                                                                                          "G20068A",
                                                                                                                          "G23628T",
                                                                                                                          "G26063T"
                                                                                                                        ]
                                                                                                                      }
                                                                                                                    },
                                                                                                                    "name": "Brazil/AM-L77-CD2307/2021",
                                                                                                                    "node_attrs": {
                                                                                                                      "author": {
                                                                                                                        "author": "Brazil-UK Centre for Arbovirus Discovery Diagnosis Genomics et al",
                                                                                                                        "value": "Brazil-UK Centre for Arbovirus Discovery Diagnosis Genomics et al"
                                                                                                                      },
                                                                                                                      "clade_membership": {
                                                                                                                        "value": "20B"
                                                                                                                      },
                                                                                                                      "country": {
                                                                                                                        "value": "Brazil"
                                                                                                                      },
                                                                                                                      "div": 19,
                                                                                                                      "division": {
                                                                                                                        "value": "Amazonas BR"
                                                                                                                      },
                                                                                                                      "division_exposure": {
                                                                                                                        "value": "Amazonas BR"
                                                                                                                      },
                                                                                                                      "gisaid_epi_isl": {
                                                                                                                        "value": "EPI_ISL_1060934"
                                                                                                                      },
                                                                                                                      "host": {
                                                                                                                        "value": "Human"
                                                                                                                      },
                                                                                                                      "custom_location": {
                                                                                                                        "confidence": {
                                                                                                                          "Brazil": 1.0
                                                                                                                        },
                                                                                                                        "entropy": -1.000088900581841e-12,
                                                                                                                        "value": "Brazil"
                                                                                                                      },
                                                                                                                      "location": {
                                                                                                                        "value": "Manaus"
                                                                                                                      },
                                                                                                                      "num_date": {
                                                                                                                        "confidence": [
                                                                                                                          2021.009589041096,
                                                                                                                          2021.009589041096
                                                                                                                        ],
                                                                                                                        "value": 2021.009589041096
                                                                                                                      },
                                                                                                                      "originating_lab": {
                                                                                                                        "value": "CDL Laboratorio Santos e Vidal LTDA."
                                                                                                                      },
                                                                                                                      "pangolin_lineage": {
                                                                                                                        "value": "B.1.1.33"
                                                                                                                      },
                                                                                                                      "recency": {
                                                                                                                        "value": "One week ago"
                                                                                                                      },
                                                                                                                      "region": {
                                                                                                                        "value": "South America"
                                                                                                                      },
                                                                                                                      "region_exposure": {
                                                                                                                        "value": "South America"
                                                                                                                      },
                                                                                                                      "subclade_membership": {
                                                                                                                        "value": "20B"
                                                                                                                      },
                                                                                                                      "submitting_lab": {
                                                                                                                        "value": "Instituto de Medicina Tropical de Sao Paulo"
                                                                                                                      },
                                                                                                                      "url": "https://www.gisaid.org"
                                                                                                                    }
                                                                                                                  },
                                                                                                                  {
                                                                                                                    "branch_attrs": {
                                                                                                                      "labels": {
                                                                                                                        "aa": "ORF1a: V337F, K1668R, S1924R, F3085S"
                                                                                                                      },
                                                                                                                      "mutations": {
                                                                                                                        "ORF1a": [
                                                                                                                          "V337F",
                                                                                                                          "K1668R",
                                                                                                                          "S1924R",
                                                                                                                          "F3085S"
                                                                                                                        ],
                                                                                                                        "nuc": [
                                                                                                                          "G237T",
                                                                                                                          "G1274T",
                                                                                                                          "A5268G",
                                                                                                                          "A6035C",
                                                                                                                          "T9519C",
                                                                                                                          "C17898T",
                                                                                                                          "T19590C"
                                                                                                                        ]
                                                                                                                      }
                                                                                                                    },
                                                                                                                    "name": "Brazil/RJ-00496/2020",
                                                                                                                    "node_attrs": {

                                                                                                                      "author": {
                                                                                                                        "author": "Carolina M Voloch et al",
                                                                                                                        "value": "Carolina M Voloch et al"
                                                                                                                      },
                                                                                                                      "clade_membership": {
                                                                                                                        "value": "20B"
                                                                                                                      },
                                                                                                                      "country": {
                                                                                                                        "value": "Brazil"
                                                                                                                      },
                                                                                                                      "div": 17,
                                                                                                                      "division": {
                                                                                                                        "value": "Rio de Janeiro"
                                                                                                                      },
                                                                                                                      "division_exposure": {
                                                                                                                        "value": "Rio de Janeiro"
                                                                                                                      },
                                                                                                                      "gisaid_epi_isl": {
                                                                                                                        "value": "EPI_ISL_717890"
                                                                                                                      },
                                                                                                                      "host": {
                                                                                                                        "value": "Human"
                                                                                                                      },
                                                                                                                      "custom_location": {
                                                                                                                        "confidence": {
                                                                                                                          "Brazil": 1.0
                                                                                                                        },
                                                                                                                        "entropy": -1.000088900581841e-12,
                                                                                                                        "value": "Brazil"
                                                                                                                      },
                                                                                                                      "location": {
                                                                                                                        "value": "Rio de Janeiro"
                                                                                                                      },
                                                                                                                      "num_date": {
                                                                                                                        "confidence": [
                                                                                                                          2020.8401639344263,
                                                                                                                          2020.8401639344263
                                                                                                                        ],
                                                                                                                        "value": 2020.8401639344263
                                                                                                                      },
                                                                                                                      "originating_lab": {
                                                                                                                        "value": "Laboratorio de Virologia Molecular / UFRJ"
                                                                                                                      },
                                                                                                                      "pangolin_lineage": {
                                                                                                                        "value": "B.1.1.33"
                                                                                                                      },
                                                                                                                      "recency": {
                                                                                                                        "value": "Older"
                                                                                                                      },
                                                                                                                      "region": {
                                                                                                                        "value": "South America"
                                                                                                                      },
                                                                                                                      "region_exposure": {
                                                                                                                        "value": "South America"
                                                                                                                      },

                                                                                                                      "subclade_membership": {
                                                                                                                        "value": "20B"
                                                                                                                      },
                                                                                                                      "submitting_lab": {
                                                                                                                        "value": "Bioinformatics Laboratory / LNCC"
                                                                                                                      },
                                                                                                                      "url": "https://www.gisaid.org"
                                                                                                                    }
                                                                                                                  }
                                                                                                                ],
                                                                                                                "name": "NODE_0002481",
                                                                                                                "node_attrs": {
                                                                                                                  "clade_membership": {
                                                                                                                    "value": "20B"
                                                                                                                  },
                                                                                                                  "div": 10,
                                                                                                                  "custom_location": {
                                                                                                                    "confidence": {
                                                                                                                      "Brazil": 0.9982061386434442,
                                                                                                                      "Rio Grande do Sul": 0.0016717572498529
                                                                                                                    },
                                                                                                                    "entropy": 0.013628696303000294,
                                                                                                                    "value": "Brazil"
                                                                                                                  },
                                                                                                                  "num_date": {
                                                                                                                    "confidence": [
                                                                                                                      2020.099007659766,
                                                                                                                      2020.714687198628
                                                                                                                    ],
                                                                                                                    "value": 2020.4776384227741
                                                                                                                  },
                                                                                                                  "subclade_membership": {
                                                                                                                    "value": "20B"
                                                                                                                  }
                                                                                                                }
                                                                                                              }
                                                                                                            ],
                                                                                                            "name": "NODE_0002474",
                                                                                                            "node_attrs": {
                                                                                                              "clade_membership": {
                                                                                                                "value": "20B"
                                                                                                              },
                                                                                                              "div": 10,
                                                                                                              "custom_location": {
                                                                                                                "confidence": {
                                                                                                                  "Brazil": 0.9893235568630403,
                                                                                                                  "Rio Grande do Sul": 0.010534572780450923
                                                                                                                },
                                                                                                                "entropy": 0.05989742084075724,
                                                                                                                "value": "Brazil"
                                                                                                              },
                                                                                                              "num_date": {
                                                                                                                "confidence": [
                                                                                                                  2020.0818940985134,
                                                                                                                  2020.696597807303
                                                                                                                ],
                                                                                                                "value": 2020.4403561823765
                                                                                                              },
                                                                                                              "subclade_membership": {
                                                                                                                "value": "20B"
                                                                                                              }
                                                                                                            }
                                                                                                          },
                                                                                                          {
                                                                                                            "branch_attrs": {
                                                                                                              "labels": {
                                                                                                                "aa": "ORF1a: L3198X, L3199X"
                                                                                                              },
                                                                                                              "mutations": {
                                                                                                                "ORF1a": [
                                                                                                                  "L3198X",
                                                                                                                  "L3199X"
                                                                                                                ],
                                                                                                                "nuc": [
                                                                                                                  "A1633G",
                                                                                                                  "T9858-",
                                                                                                                  "A9859-",
                                                                                                                  "T9860-",
                                                                                                                  "C23191T"
                                                                                                                ]
                                                                                                              }
                                                                                                            },
                                                                                                            "children": [
                                                                                                              {
                                                                                                                "branch_attrs": {
                                                                                                                  "labels": {
                                                                                                                    "aa": "ORF1a: A2129V; ORF3a: W131C"
                                                                                                                  },
                                                                                                                  "mutations": {
                                                                                                                    "ORF1a": [
                                                                                                                      "A2129V"
                                                                                                                    ],
                                                                                                                    "ORF3a": [
                                                                                                                      "W131C"
                                                                                                                    ],
                                                                                                                    "nuc": [
                                                                                                                      "G174T",
                                                                                                                      "C6651T",
                                                                                                                      "C6968T",
                                                                                                                      "G15543T",
                                                                                                                      "G25785T"
                                                                                                                    ]
                                                                                                                  }
                                                                                                                },
                                                                                                                "children": [
                                                                                                                  {
                                                                                                                    "branch_attrs": {
                                                                                                                      "labels": {
                                                                                                                        "aa": "N: A220T"
                                                                                                                      },
                                                                                                                      "mutations": {
                                                                                                                        "N": [
                                                                                                                          "A220T"
                                                                                                                        ],
                                                                                                                        "nuc": [
                                                                                                                          "C26606T",
                                                                                                                          "G28931A"
                                                                                                                        ]
                                                                                                                      }
                                                                                                                    },
                                                                                                                    "name": "Brazil/SP-HIAE-ID19/2020",
                                                                                                                    "node_attrs": {
                                                                                                                      "author": {
                                                                                                                        "author": "Deyvid Amgarten et al",
                                                                                                                        "value": "Deyvid Amgarten et al"
                                                                                                                      },
                                                                                                                      "clade_membership": {
                                                                                                                        "value": "20B"
                                                                                                                      },
                                                                                                                      "country": {
                                                                                                                        "value": "Brazil"
                                                                                                                      },
                                                                                                                      "div": 19,
                                                                                                                      "division": {
                                                                                                                        "value": "Rio Grande do Sul"
                                                                                                                      },
                                                                                                                      "division_exposure": {
                                                                                                                        "value": "Rio Grande do Sul"
                                                                                                                      },
                                                                                                                      "gisaid_epi_isl": {
                                                                                                                        "value": "EPI_ISL_861884"
                                                                                                                      },
                                                                                                                      "host": {
                                                                                                                        "value": "Human"
                                                                                                                      },
                                                                                                                      "custom_location": {
                                                                                                                        "confidence": {
                                                                                                                          "Rio Grande do Sul": 1.0
                                                                                                                        },
                                                                                                                        "entropy": -1.000088900581841e-12,
                                                                                                                        "value": "Rio Grande do Sul"
                                                                                                                      },
                                                                                                                      "num_date": {
                                                                                                                        "confidence": [
                                                                                                                          2020.5833333333333,
                                                                                                                          2020.5833333333333
                                                                                                                        ],
                                                                                                                        "value": 2020.5833333333333
                                                                                                                      },
                                                                                                                      "originating_lab": {
                                                                                                                        "value": "LATE - Laborat\u00f3rio de T\u00e9cnicas Especiais - Hospital Israelita Albert Einstein"
                                                                                                                      },
                                                                                                                      "pangolin_lineage": {
                                                                                                                        "value": "B.1.1.33"
                                                                                                                      },
                                                                                                                      "recency": {
                                                                                                                        "value": "Older"
                                                                                                                      },
                                                                                                                      "region": {
                                                                                                                        "value": "South America"
                                                                                                                      },
                                                                                                                      "region_exposure": {
                                                                                                                        "value": "South America"
                                                                                                                      },

                                                                                                                      "subclade_membership": {
                                                                                                                        "value": "20B"
                                                                                                                      },
                                                                                                                      "submitting_lab": {
                                                                                                                        "value": "LATE - Laborat\u00f3rio de T\u00e9cnicas Especiais - Hospital Israelita Albert Einstein"
                                                                                                                      },
                                                                                                                      "url": "https://www.gisaid.org"
                                                                                                                    }
                                                                                                                  },
                                                                                                                  {
                                                                                                                    "branch_attrs": {
                                                                                                                      "labels": {
                                                                                                                        "aa": "ORF1a: P309Q; S: L5F"
                                                                                                                      },
                                                                                                                      "mutations": {
                                                                                                                        "ORF1a": [
                                                                                                                          "P309Q"
                                                                                                                        ],
                                                                                                                        "S": [
                                                                                                                          "L5F"
                                                                                                                        ],
                                                                                                                        "nuc": [
                                                                                                                          "C1191A",
                                                                                                                          "G11365T",
                                                                                                                          "C21575T"
                                                                                                                        ]
                                                                                                                      }
                                                                                                                    },
                                                                                                                    "name": "Brazil/15201CVL/2020",
                                                                                                                    "node_attrs": {

                                                                                                                      "author": {
                                                                                                                        "author": "Sant'Anna et al.",
                                                                                                                        "value": "Sant'Anna et al."
                                                                                                                      },
                                                                                                                      "clade_membership": {
                                                                                                                        "value": "20B"
                                                                                                                      },
                                                                                                                      "country": {
                                                                                                                        "value": "Brazil"
                                                                                                                      },
                                                                                                                      "div": 20,
                                                                                                                      "division": {
                                                                                                                        "value": "Rio Grande do Sul"
                                                                                                                      },
                                                                                                                      "division_exposure": {
                                                                                                                        "value": "Rio Grande do Sul"
                                                                                                                      },
                                                                                                                      "host": {
                                                                                                                        "value": "human"
                                                                                                                      },
                                                                                                                      "custom_location": {
                                                                                                                        "confidence": {
                                                                                                                          "Rio Grande do Sul": 1.0
                                                                                                                        },
                                                                                                                        "entropy": -1.000088900581841e-12,
                                                                                                                        "value": "Rio Grande do Sul"
                                                                                                                      },
                                                                                                                      "location": {
                                                                                                                        "value": "Novo Hamburgo"
                                                                                                                      },
                                                                                                                      "num_date": {
                                                                                                                        "confidence": [
                                                                                                                          2020.629781420765,
                                                                                                                          2020.629781420765
                                                                                                                        ],
                                                                                                                        "value": 2020.629781420765
                                                                                                                      },
                                                                                                                      "originating_lab": {
                                                                                                                        "value": "Funda\u00e7\u00e3o de Sa\u00fade P\u00fablica de Novo Hamburgo"
                                                                                                                      },
                                                                                                                      "pangolin_lineage": {
                                                                                                                        "value": "B.1.1.33"
                                                                                                                      },
                                                                                                                      "recency": {
                                                                                                                        "value": "1-2 days ago"
                                                                                                                      },
                                                                                                                      "regiao": {
                                                                                                                        "value": "novo_hamburgo"
                                                                                                                      },
                                                                                                                      "region": {
                                                                                                                        "value": "South America"
                                                                                                                      },
                                                                                                                      "region_exposure": {
                                                                                                                        "value": "South America"
                                                                                                                      },

                                                                                                                      "subclade_membership": {
                                                                                                                        "value": "20B"
                                                                                                                      },
                                                                                                                      "submitting_lab": {
                                                                                                                        "value": "epiclin"
                                                                                                                      }
                                                                                                                    }
                                                                                                                  }
                                                                                                                ],
                                                                                                                "name": "NODE_0003718",
                                                                                                                "node_attrs": {
                                                                                                                  "clade_membership": {
                                                                                                                    "value": "20B"
                                                                                                                  },
                                                                                                                  "div": 17,
                                                                                                                  "custom_location": {
                                                                                                                    "confidence": {
                                                                                                                      "Brazil": 0.0013834477258105919,
```
