## Supplementary Data 2 for "Emergence of the novel SARS-CoV-2 lineage P.4.1 and massive spread of P.2 in South Brazil": ncov_CVL_RS_South_America_14Abr2021.json (part 35 of 64)

```
                                                                                                                      "Rio Grande do Sul": 0.9986153145159224
                                                                                                                    },
                                                                                                                    "entropy": 0.010509011766641728,
                                                                                                                    "value": "Rio Grande do Sul"
                                                                                                                  },
                                                                                                                  "num_date": {
                                                                                                                    "confidence": [
                                                                                                                      2020.4307998670376,
                                                                                                                      2020.5741573479177
                                                                                                                    ],
                                                                                                                    "value": 2020.5118667421648
                                                                                                                  },
                                                                                                                  "subclade_membership": {
                                                                                                                    "value": "20B"
                                                                                                                  }
                                                                                                                }
                                                                                                              },
                                                                                                              {
                                                                                                                "branch_attrs": {
                                                                                                                  "mutations": {
                                                                                                                    "nuc": [
                                                                                                                      "G17151A"
                                                                                                                    ]
                                                                                                                  }
                                                                                                                },
                                                                                                                "children": [
                                                                                                                  {
                                                                                                                    "branch_attrs": {
                                                                                                                      "mutations": {}
                                                                                                                    },
                                                                                                                    "name": "Brazil/1033CVL/2020",
                                                                                                                    "node_attrs": {

                                                                                                                      "author": {
                                                                                                                        "author": "Sant'Anna et al.",
                                                                                                                        "value": "Sant'Anna et al."
                                                                                                                      },
                                                                                                                      "clade_membership": {
                                                                                                                        "value": "20B"
                                                                                                                      },
                                                                                                                      "country": {
                                                                                                                        "value": "Brazil"
                                                                                                                      },
                                                                                                                      "div": 13,
                                                                                                                      "division": {
                                                                                                                        "value": "Rio Grande do Sul"
                                                                                                                      },
                                                                                                                      "division_exposure": {
                                                                                                                        "value": "Rio Grande do Sul"
                                                                                                                      },
                                                                                                                      "host": {
                                                                                                                        "value": "human"
                                                                                                                      },
                                                                                                                      "custom_location": {
                                                                                                                        "confidence": {
                                                                                                                          "Rio Grande do Sul": 1.0
                                                                                                                        },
                                                                                                                        "entropy": -1.000088900581841e-12,
                                                                                                                        "value": "Rio Grande do Sul"
                                                                                                                      },
                                                                                                                      "location": {
                                                                                                                        "value": "Campo Bom"
                                                                                                                      },
                                                                                                                      "num_date": {
                                                                                                                        "confidence": [
                                                                                                                          2020.4084699453551,
                                                                                                                          2020.4084699453551
                                                                                                                        ],
                                                                                                                        "value": 2020.4084699453551
                                                                                                                      },
                                                                                                                      "originating_lab": {
                                                                                                                        "value": "Pronto Atendimento Campo Bom"
                                                                                                                      },
                                                                                                                      "pangolin_lineage": {
                                                                                                                        "value": "B.1.1.33"
                                                                                                                      },
                                                                                                                      "recency": {
                                                                                                                        "value": "1-2 days ago"
                                                                                                                      },
                                                                                                                      "regiao": {
                                                                                                                        "value": "novo_hamburgo"
                                                                                                                      },
                                                                                                                      "region": {
                                                                                                                        "value": "South America"
                                                                                                                      },
                                                                                                                      "region_exposure": {
                                                                                                                        "value": "South America"
                                                                                                                      },

                                                                                                                      "subclade_membership": {
                                                                                                                        "value": "20B"
                                                                                                                      },
                                                                                                                      "submitting_lab": {
                                                                                                                        "value": "epiclin"
                                                                                                                      }
                                                                                                                    }
                                                                                                                  },
                                                                                                                  {
                                                                                                                    "branch_attrs": {
                                                                                                                      "labels": {
                                                                                                                        "aa": "ORF1b: F317L"
                                                                                                                      },
                                                                                                                      "mutations": {
                                                                                                                        "ORF1b": [
                                                                                                                          "F317L"
                                                                                                                        ],
                                                                                                                        "nuc": [
                                                                                                                          "T14416C"
                                                                                                                        ]
                                                                                                                      }
                                                                                                                    },
                                                                                                                    "name": "Brazil/1220CVL/2020",
                                                                                                                    "node_attrs": {

                                                                                                                      "author": {
                                                                                                                        "author": "Sant'Anna et al.",
                                                                                                                        "value": "Sant'Anna et al."
                                                                                                                      },
                                                                                                                      "clade_membership": {
                                                                                                                        "value": "20B"
                                                                                                                      },
                                                                                                                      "country": {
                                                                                                                        "value": "Brazil"
                                                                                                                      },
                                                                                                                      "div": 14,
                                                                                                                      "division": {
                                                                                                                        "value": "Rio Grande do Sul"
                                                                                                                      },
                                                                                                                      "division_exposure": {
                                                                                                                        "value": "Rio Grande do Sul"
                                                                                                                      },
                                                                                                                      "host": {
                                                                                                                        "value": "human"
                                                                                                                      },
                                                                                                                      "custom_location": {
                                                                                                                        "confidence": {
                                                                                                                          "Rio Grande do Sul": 1.0
                                                                                                                        },
                                                                                                                        "entropy": -1.000088900581841e-12,
                                                                                                                        "value": "Rio Grande do Sul"
                                                                                                                      },
                                                                                                                      "location": {
                                                                                                                        "value": "Campo Bom"
                                                                                                                      },
                                                                                                                      "num_date": {
                                                                                                                        "confidence": [
                                                                                                                          2020.4193989071039,
                                                                                                                          2020.4193989071039
                                                                                                                        ],
                                                                                                                        "value": 2020.4193989071039
                                                                                                                      },
                                                                                                                      "originating_lab": {
                                                                                                                        "value": "Pronto Atendimento Campo Bom"
                                                                                                                      },
                                                                                                                      "pangolin_lineage": {
                                                                                                                        "value": "B.1.1.33"
                                                                                                                      },
                                                                                                                      "recency": {
                                                                                                                        "value": "1-2 days ago"
                                                                                                                      },
                                                                                                                      "regiao": {
                                                                                                                        "value": "novo_hamburgo"
                                                                                                                      },
                                                                                                                      "region": {
                                                                                                                        "value": "South America"
                                                                                                                      },
                                                                                                                      "region_exposure": {
                                                                                                                        "value": "South America"
                                                                                                                      },

                                                                                                                      "subclade_membership": {
                                                                                                                        "value": "20B"
                                                                                                                      },
                                                                                                                      "submitting_lab": {
                                                                                                                        "value": "epiclin"
                                                                                                                      }
                                                                                                                    }
                                                                                                                  }
                                                                                                                ],
                                                                                                                "name": "NODE_0003719",
                                                                                                                "node_attrs": {
                                                                                                                  "clade_membership": {
                                                                                                                    "value": "20B"
                                                                                                                  },
                                                                                                                  "div": 13,
                                                                                                                  "custom_location": {
                                                                                                                    "confidence": {
                                                                                                                      "Brazil": 0.0013834477258105919,
                                                                                                                      "Rio Grande do Sul": 0.9986153145159224
                                                                                                                    },
                                                                                                                    "entropy": 0.010509011766641728,
                                                                                                                    "value": "Rio Grande do Sul"
                                                                                                                  },
                                                                                                                  "num_date": {
                                                                                                                    "confidence": [
                                                                                                                      2020.352556453664,
                                                                                                                      2020.4084699453551
                                                                                                                    ],
                                                                                                                    "value": 2020.3971430659444
                                                                                                                  },
                                                                                                                  "subclade_membership": {
                                                                                                                    "value": "20B"
                                                                                                                  }
                                                                                                                }
                                                                                                              },
                                                                                                              {
                                                                                                                "branch_attrs": {
                                                                                                                  "labels": {
                                                                                                                    "aa": "ORF1a: F3606L"
                                                                                                                  },
                                                                                                                  "mutations": {
                                                                                                                    "ORF1a": [
                                                                                                                      "F3606L"
                                                                                                                    ],
                                                                                                                    "nuc": [
                                                                                                                      "T11083G"
                                                                                                                    ]
                                                                                                                  }
                                                                                                                },
                                                                                                                "children": [
                                                                                                                  {
                                                                                                                    "branch_attrs": {
                                                                                                                      "labels": {
                                                                                                                        "aa": "ORF7a: V24F"
                                                                                                                      },
                                                                                                                      "mutations": {
                                                                                                                        "ORF7a": [
                                                                                                                          "V24F"
                                                                                                                        ],
                                                                                                                        "nuc": [
                                                                                                                          "C15654T",
                                                                                                                          "G27463T"
                                                                                                                        ]
                                                                                                                      }
                                                                                                                    },
                                                                                                                    "name": "Brazil/0739CVL/2020",
                                                                                                                    "node_attrs": {

                                                                                                                      "author": {
                                                                                                                        "author": "Sant'Anna et al.",
                                                                                                                        "value": "Sant'Anna et al."
                                                                                                                      },
                                                                                                                      "clade_membership": {
                                                                                                                        "value": "20B"
                                                                                                                      },
                                                                                                                      "country": {
                                                                                                                        "value": "Brazil"
                                                                                                                      },
                                                                                                                      "div": 15,
                                                                                                                      "division": {
                                                                                                                        "value": "Rio Grande do Sul"
                                                                                                                      },
                                                                                                                      "division_exposure": {
                                                                                                                        "value": "Rio Grande do Sul"
                                                                                                                      },
                                                                                                                      "host": {
                                                                                                                        "value": "human"
                                                                                                                      },
                                                                                                                      "custom_location": {
                                                                                                                        "confidence": {
                                                                                                                          "Rio Grande do Sul": 0.9999999999999999
                                                                                                                        },
                                                                                                                        "entropy": -9.99866855976916e-13,
                                                                                                                        "value": "Rio Grande do Sul"
                                                                                                                      },
                                                                                                                      "location": {
                                                                                                                        "value": "Campo Bom"
                                                                                                                      },
                                                                                                                      "num_date": {
                                                                                                                        "confidence": [
                                                                                                                          2020.386612021858,
                                                                                                                          2020.386612021858
                                                                                                                        ],
                                                                                                                        "value": 2020.386612021858
                                                                                                                      },
                                                                                                                      "originating_lab": {
                                                                                                                        "value": "Pronto Atendimento Campo Bom"
                                                                                                                      },
                                                                                                                      "pangolin_lineage": {
                                                                                                                        "value": "B.1.1.33"
                                                                                                                      },
                                                                                                                      "recency": {
                                                                                                                        "value": "1-2 days ago"
                                                                                                                      },
                                                                                                                      "regiao": {
                                                                                                                        "value": "novo_hamburgo"
                                                                                                                      },
                                                                                                                      "region": {
                                                                                                                        "value": "South America"
                                                                                                                      },
                                                                                                                      "region_exposure": {
                                                                                                                        "value": "South America"
                                                                                                                      },

                                                                                                                      "subclade_membership": {
                                                                                                                        "value": "20B"
                                                                                                                      },
                                                                                                                      "submitting_lab": {
                                                                                                                        "value": "epiclin"
                                                                                                                      }
                                                                                                                    }
                                                                                                                  },
                                                                                                                  {
                                                                                                                    "branch_attrs": {
                                                                                                                      "labels": {
                                                                                                                        "aa": "ORF1a: G445V; ORF1b: V1538L; ORF3a: R134L; ORF8: H28R; S: D936H"
                                                                                                                      },
                                                                                                                      "mutations": {
                                                                                                                        "ORF1a": [
                                                                                                                          "G445V"
                                                                                                                        ],
                                                                                                                        "ORF1b": [
                                                                                                                          "V1538L"
                                                                                                                        ],
                                                                                                                        "ORF3a": [
                                                                                                                          "R134L"
                                                                                                                        ],
                                                                                                                        "ORF8": [
                                                                                                                          "H28R"
                                                                                                                        ],
                                                                                                                        "S": [
                                                                                                                          "D936H"
                                                                                                                        ],
                                                                                                                        "nuc": [
                                                                                                                          "G1599T",
                                                                                                                          "G18079T",
                                                                                                                          "G24368C",
                                                                                                                          "G25793T",
                                                                                                                          "A27976G"
                                                                                                                        ]
                                                                                                                      }
                                                                                                                    },
                                                                                                                    "name": "Brazil/9626CVL/2020",
                                                                                                                    "node_attrs": {

                                                                                                                      "author": {
                                                                                                                        "author": "Sant'Anna et al.",
                                                                                                                        "value": "Sant'Anna et al."
                                                                                                                      },
                                                                                                                      "clade_membership": {
                                                                                                                        "value": "20B"
                                                                                                                      },
                                                                                                                      "country": {
                                                                                                                        "value": "Brazil"
                                                                                                                      },
                                                                                                                      "div": 18,
                                                                                                                      "division": {
                                                                                                                        "value": "Rio Grande do Sul"
                                                                                                                      },
                                                                                                                      "division_exposure": {
                                                                                                                        "value": "Rio Grande do Sul"
                                                                                                                      },
                                                                                                                      "host": {
                                                                                                                        "value": "human"
                                                                                                                      },
                                                                                                                      "custom_location": {
                                                                                                                        "confidence": {
                                                                                                                          "Rio Grande do Sul": 0.9999999999999999
                                                                                                                        },
                                                                                                                        "entropy": -9.99866855976916e-13,
                                                                                                                        "value": "Rio Grande do Sul"
                                                                                                                      },
                                                                                                                      "location": {
                                                                                                                        "value": "Esteio"
                                                                                                                      },
                                                                                                                      "num_date": {
                                                                                                                        "confidence": [
                                                                                                                          2020.561475409836,
                                                                                                                          2020.561475409836
                                                                                                                        ],
                                                                                                                        "value": 2020.561475409836
                                                                                                                      },
                                                                                                                      "originating_lab": {
                                                                                                                        "value": "Unidade de Pronto Atendimento de Sapucaia do Sul"
                                                                                                                      },
                                                                                                                      "pangolin_lineage": {
                                                                                                                        "value": "B.1.1.33"
                                                                                                                      },
                                                                                                                      "recency": {
                                                                                                                        "value": "1-2 days ago"
                                                                                                                      },
                                                                                                                      "regiao": {
                                                                                                                        "value": "canoas"
                                                                                                                      },
                                                                                                                      "region": {
                                                                                                                        "value": "South America"
                                                                                                                      },
                                                                                                                      "region_exposure": {
                                                                                                                        "value": "South America"
                                                                                                                      },

                                                                                                                      "subclade_membership": {
                                                                                                                        "value": "20B"
                                                                                                                      },
                                                                                                                      "submitting_lab": {
                                                                                                                        "value": "epiclin"
                                                                                                                      }
                                                                                                                    }
                                                                                                                  },
                                                                                                                  {
                                                                                                                    "branch_attrs": {
                                                                                                                      "labels": {
                                                                                                                        "aa": "ORF1a: A2123V"
                                                                                                                      },
                                                                                                                      "mutations": {
                                                                                                                        "ORF1a": [
                                                                                                                          "A2123V"
                                                                                                                        ],
                                                                                                                        "nuc": [
                                                                                                                          "C6633T"
                                                                                                                        ]
                                                                                                                      }
                                                                                                                    },
                                                                                                                    "children": [
                                                                                                                      {
                                                                                                                        "branch_attrs": {
                                                                                                                          "mutations": {
                                                                                                                            "nuc": [
                                                                                                                              "G29779T"
                                                                                                                            ]
                                                                                                                          }
                                                                                                                        },
                                                                                                                        "name": "Brazil/0989CVL/2020",
                                                                                                                        "node_attrs": {

                                                                                                                          "author": {
                                                                                                                            "author": "Sant'Anna et al.",
                                                                                                                            "value": "Sant'Anna et al."
                                                                                                                          },
                                                                                                                          "clade_membership": {
                                                                                                                            "value": "20B"
                                                                                                                          },
                                                                                                                          "country": {
                                                                                                                            "value": "Brazil"
                                                                                                                          },
                                                                                                                          "div": 15,
                                                                                                                          "division": {
                                                                                                                            "value": "Rio Grande do Sul"
                                                                                                                          },
                                                                                                                          "division_exposure": {
                                                                                                                            "value": "Rio Grande do Sul"
                                                                                                                          },
                                                                                                                          "host": {
                                                                                                                            "value": "human"
                                                                                                                          },
                                                                                                                          "custom_location": {
                                                                                                                            "confidence": {
                                                                                                                              "Rio Grande do Sul": 1.0
                                                                                                                            },
                                                                                                                            "entropy": -1.000088900581841e-12,
                                                                                                                            "value": "Rio Grande do Sul"
                                                                                                                          },
                                                                                                                          "location": {
                                                                                                                            "value": "Novo Hamburgo"
                                                                                                                          },
                                                                                                                          "num_date": {
                                                                                                                            "confidence": [
                                                                                                                              2020.4030054644809,
                                                                                                                              2020.4030054644809
                                                                                                                            ],
                                                                                                                            "value": 2020.4030054644809
                                                                                                                          },
                                                                                                                          "originating_lab": {
                                                                                                                            "value": "Hospital Dia e Pronto Atendimento"
                                                                                                                          },
                                                                                                                          "pangolin_lineage": {
                                                                                                                            "value": "B.1.1.33"
                                                                                                                          },
                                                                                                                          "recency": {
                                                                                                                            "value": "1-2 days ago"
                                                                                                                          },
                                                                                                                          "regiao": {
                                                                                                                            "value": "novo_hamburgo"
                                                                                                                          },
                                                                                                                          "region": {
                                                                                                                            "value": "South America"
                                                                                                                          },
                                                                                                                          "region_exposure": {
                                                                                                                            "value": "South America"
                                                                                                                          },

                                                                                                                          "subclade_membership": {
                                                                                                                            "value": "20B"
                                                                                                                          },
                                                                                                                          "submitting_lab": {
                                                                                                                            "value": "epiclin"
                                                                                                                          }
                                                                                                                        }
                                                                                                                      },
                                                                                                                      {
                                                                                                                        "branch_attrs": {
                                                                                                                          "mutations": {}
                                                                                                                        },
                                                                                                                        "name": "Brazil/1403CVL/2020",
                                                                                                                        "node_attrs": {

                                                                                                                          "author": {
                                                                                                                            "author": "Sant'Anna et al.",
                                                                                                                            "value": "Sant'Anna et al."
                                                                                                                          },
                                                                                                                          "clade_membership": {
                                                                                                                            "value": "20B"
                                                                                                                          },
                                                                                                                          "country": {
                                                                                                                            "value": "Brazil"
                                                                                                                          },
                                                                                                                          "div": 14,
                                                                                                                          "division": {
                                                                                                                            "value": "Rio Grande do Sul"
                                                                                                                          },
                                                                                                                          "division_exposure": {
                                                                                                                            "value": "Rio Grande do Sul"
                                                                                                                          },
                                                                                                                          "host": {
                                                                                                                            "value": "human"
                                                                                                                          },
                                                                                                                          "custom_location": {
                                                                                                                            "confidence": {
                                                                                                                              "Rio Grande do Sul": 1.0
                                                                                                                            },
                                                                                                                            "entropy": -1.000088900581841e-12,
                                                                                                                            "value": "Rio Grande do Sul"
                                                                                                                          },
                                                                                                                          "location": {
                                                                                                                            "value": "Sapucaia do Sul"
                                                                                                                          },
                                                                                                                          "num_date": {
                                                                                                                            "confidence": [
                                                                                                                              2020.4330601092897,
                                                                                                                              2020.4330601092897
                                                                                                                            ],
                                                                                                                            "value": 2020.4330601092897
                                                                                                                          },
                                                                                                                          "originating_lab": {
                                                                                                                            "value": "Funda\u00e7\u00e3o Hospitalar de Sapucaia do Sul"
                                                                                                                          },
                                                                                                                          "pangolin_lineage": {
                                                                                                                            "value": "B.1.1.33"
                                                                                                                          },
                                                                                                                          "recency": {
                                                                                                                            "value": "1-2 days ago"
                                                                                                                          },
                                                                                                                          "regiao": {
                                                                                                                            "value": "canoas"
                                                                                                                          },
                                                                                                                          "region": {
                                                                                                                            "value": "South America"
                                                                                                                          },
                                                                                                                          "region_exposure": {
                                                                                                                            "value": "South America"
                                                                                                                          },

                                                                                                                          "subclade_membership": {
                                                                                                                            "value": "20B"
                                                                                                                          },
                                                                                                                          "submitting_lab": {
                                                                                                                            "value": "epiclin"
                                                                                                                          }
                                                                                                                        }
                                                                                                                      },
                                                                                                                      {
                                                                                                                        "branch_attrs": {
                                                                                                                          "mutations": {
                                                                                                                            "nuc": [
                                                                                                                              "T27384C"
                                                                                                                            ]
                                                                                                                          }
                                                                                                                        },
                                                                                                                        "children": [
                                                                                                                          {
                                                                                                                            "branch_attrs": {
                                                                                                                              "mutations": {}
                                                                                                                            },
                                                                                                                            "name": "Brazil/1061CVL/2020",
                                                                                                                            "node_attrs": {

                                                                                                                              "author": {
                                                                                                                                "author": "Sant'Anna et al.",
                                                                                                                                "value": "Sant'Anna et al."
                                                                                                                              },
                                                                                                                              "clade_membership": {
                                                                                                                                "value": "20B"
                                                                                                                              },
                                                                                                                              "country": {
                                                                                                                                "value": "Brazil"
                                                                                                                              },
                                                                                                                              "div": 15,
                                                                                                                              "division": {
                                                                                                                                "value": "Rio Grande do Sul"
                                                                                                                              },
                                                                                                                              "division_exposure": {
                                                                                                                                "value": "Rio Grande do Sul"
                                                                                                                              },
                                                                                                                              "host": {
                                                                                                                                "value": "human"
                                                                                                                              },
                                                                                                                              "custom_location": {
                                                                                                                                "confidence": {
                                                                                                                                  "Rio Grande do Sul": 0.9999999999999999
                                                                                                                                },
                                                                                                                                "entropy": -9.99866855976916e-13,
                                                                                                                                "value": "Rio Grande do Sul"
                                                                                                                              },
                                                                                                                              "location": {
                                                                                                                                "value": "Parob\u00e9"
                                                                                                                              },
                                                                                                                              "num_date": {
                                                                                                                                "confidence": [
                                                                                                                                  2020.405737704918,
                                                                                                                                  2020.405737704918
                                                                                                                                ],
                                                                                                                                "value": 2020.405737704918
                                                                                                                              },
                                                                                                                              "originating_lab": {
                                                                                                                                "value": "Hospital S\u00e3o Francisco de Assis"
                                                                                                                              },
                                                                                                                              "pangolin_lineage": {
                                                                                                                                "value": "B.1.1.33"
                                                                                                                              },
                                                                                                                              "recency": {
                                                                                                                                "value": "1-2 days ago"
                                                                                                                              },
                                                                                                                              "regiao": {
                                                                                                                                "value": "taquara"
                                                                                                                              },
                                                                                                                              "region": {
                                                                                                                                "value": "South America"
                                                                                                                              },
                                                                                                                              "region_exposure": {
                                                                                                                                "value": "South America"
                                                                                                                              },

                                                                                                                              "subclade_membership": {
                                                                                                                                "value": "20B"
                                                                                                                              },
                                                                                                                              "submitting_lab": {
                                                                                                                                "value": "epiclin"
                                                                                                                              }
                                                                                                                            }
                                                                                                                          },
                                                                                                                          {
                                                                                                                            "branch_attrs": {
                                                                                                                              "mutations": {}
                                                                                                                            },
                                                                                                                            "name": "Brazil/1103CVL/2020",
                                                                                                                            "node_attrs": {

                                                                                                                              "author": {
                                                                                                                                "author": "Sant'Anna et al.",
                                                                                                                                "value": "Sant'Anna et al."
                                                                                                                              },
                                                                                                                              "clade_membership": {
                                                                                                                                "value": "20B"
                                                                                                                              },
                                                                                                                              "country": {
                                                                                                                                "value": "Brazil"
                                                                                                                              },
                                                                                                                              "div": 15,
                                                                                                                              "division": {
                                                                                                                                "value": "Rio Grande do Sul"
                                                                                                                              },
                                                                                                                              "division_exposure": {
                                                                                                                                "value": "Rio Grande do Sul"
                                                                                                                              },
                                                                                                                              "host": {
                                                                                                                                "value": "human"
                                                                                                                              },
                                                                                                                              "custom_location": {
                                                                                                                                "confidence": {
                                                                                                                                  "Rio Grande do Sul": 0.9999999999999999
                                                                                                                                },
                                                                                                                                "entropy": -9.99866855976916e-13,
                                                                                                                                "value": "Rio Grande do Sul"
                                                                                                                              },
                                                                                                                              "location": {
                                                                                                                                "value": "Parob\u00e9"
                                                                                                                              },
                                                                                                                              "num_date": {
                                                                                                                                "confidence": [
                                                                                                                                  2020.4112021857923,
                                                                                                                                  2020.4112021857923
                                                                                                                                ],
                                                                                                                                "value": 2020.4112021857923
                                                                                                                              },
                                                                                                                              "originating_lab": {
                                                                                                                                "value": "Hospital S\u00e3o Francisco de Assis"
                                                                                                                              },
                                                                                                                              "pangolin_lineage": {
                                                                                                                                "value": "B.1.1.33"
                                                                                                                              },
                                                                                                                              "recency": {
                                                                                                                                "value": "1-2 days ago"
                                                                                                                              },
                                                                                                                              "regiao": {
                                                                                                                                "value": "taquara"
                                                                                                                              },
                                                                                                                              "region": {
                                                                                                                                "value": "South America"
                                                                                                                              },
                                                                                                                              "region_exposure": {
                                                                                                                                "value": "South America"
                                                                                                                              },

                                                                                                                              "subclade_membership": {
                                                                                                                                "value": "20B"
                                                                                                                              },
                                                                                                                              "submitting_lab": {
                                                                                                                                "value": "epiclin"
                                                                                                                              }
                                                                                                                            }
                                                                                                                          }
                                                                                                                        ],
                                                                                                                        "name": "NODE_0003724",
                                                                                                                        "node_attrs": {
                                                                                                                          "clade_membership": {
                                                                                                                            "value": "20B"
                                                                                                                          },
                                                                                                                          "div": 15,
                                                                                                                          "custom_location": {
                                                                                                                            "confidence": {
                                                                                                                              "Rio Grande do Sul": 0.9992874807339079
                                                                                                                            },
                                                                                                                            "entropy": 0.00588315455259572,
                                                                                                                            "value": "Rio Grande do Sul"
                                                                                                                          },
                                                                                                                          "num_date": {
                                                                                                                            "confidence": [
                                                                                                                              2020.3868163743768,
                                                                                                                              2020.405737704918
                                                                                                                            ],
                                                                                                                            "value": 2020.405737704918
                                                                                                                          },
                                                                                                                          "subclade_membership": {
                                                                                                                            "value": "20B"
                                                                                                                          }
                                                                                                                        }
                                                                                                                      }
                                                                                                                    ],
                                                                                                                    "name": "NODE_0003722",
                                                                                                                    "node_attrs": {
                                                                                                                      "clade_membership": {
                                                                                                                        "value": "20B"
                                                                                                                      },
                                                                                                                      "div": 14,
                                                                                                                      "custom_location": {
                                                                                                                        "confidence": {
                                                                                                                          "Rio Grande do Sul": 0.9999266057244117
                                                                                                                        },
                                                                                                                        "entropy": 0.000772160032247059,
                                                                                                                        "value": "Rio Grande do Sul"
                                                                                                                      },
                                                                                                                      "num_date": {
                                                                                                                        "confidence": [
                                                                                                                          2020.352207101061,
                                                                                                                          2020.4004706832814
                                                                                                                        ],
                                                                                                                        "value": 2020.3781959471373
                                                                                                                      },
                                                                                                                      "subclade_membership": {
                                                                                                                        "value": "20B"
                                                                                                                      }
                                                                                                                    }
                                                                                                                  }
                                                                                                                ],
                                                                                                                "name": "NODE_0003720",
                                                                                                                "node_attrs": {
                                                                                                                  "clade_membership": {
                                                                                                                    "value": "20B"
                                                                                                                  },
                                                                                                                  "div": 13,
                                                                                                                  "custom_location": {
                                                                                                                    "confidence": {
                                                                                                                      "Rio Grande do Sul": 0.9998635109707155
                                                                                                                    },
                                                                                                                    "entropy": 0.001351246489434875,
                                                                                                                    "value": "Rio Grande do Sul"
                                                                                                                  },
                                                                                                                  "num_date": {
                                                                                                                    "confidence": [
                                                                                                                      2020.303231116996,
                                                                                                                      2020.386612021858
                                                                                                                    ],
                                                                                                                    "value": 2020.3474211783162
                                                                                                                  },
                                                                                                                  "subclade_membership": {
                                                                                                                    "value": "20B"
                                                                                                                  }
                                                                                                                }
                                                                                                              }
                                                                                                            ],
                                                                                                            "name": "NODE_0003716",
                                                                                                            "node_attrs": {
                                                                                                              "clade_membership": {
                                                                                                                "value": "20B"
                                                                                                              },
                                                                                                              "div": 12,
                                                                                                              "custom_location": {
                                                                                                                "confidence": {
                                                                                                                  "Brazil": 0.00858940638446834,
                                                                                                                  "Rio Grande do Sul": 0.9914101833661852
                                                                                                                },
                                                                                                                "entropy": 0.049420736396584,
                                                                                                                "value": "Rio Grande do Sul"
                                                                                                              },
                                                                                                              "num_date": {
                                                                                                                "confidence": [
                                                                                                                  2020.2674437972912,
                                                                                                                  2020.3752266929794
                                                                                                                ],
                                                                                                                "value": 2020.3209305788528
                                                                                                              },
                                                                                                              "subclade_membership": {
                                                                                                                "value": "20B"
                                                                                                              }
                                                                                                            }
                                                                                                          }
                                                                                                        ],
                                                                                                        "name": "NODE_0003713",
                                                                                                        "node_attrs": {
                                                                                                          "clade_membership": {
                                                                                                            "value": "20B"
                                                                                                          },
                                                                                                          "div": 10,
                                                                                                          "custom_location": {
                                                                                                            "confidence": {
                                                                                                              "Brazil": 0.8952900811898188,
                                                                                                              "Rio Grande do Sul": 0.10446816998724245
                                                                                                            },
                                                                                                            "entropy": 0.33713234656456686,
                                                                                                            "value": "Brazil"
                                                                                                          },
                                                                                                          "num_date": {
                                                                                                            "confidence": [
                                                                                                              2020.2094353918167,
                                                                                                              2020.3566262197082
                                                                                                            ],
                                                                                                            "value": 2020.2719033905096
                                                                                                          },
                                                                                                          "subclade_membership": {
                                                                                                            "value": "20B"
                                                                                                          }
                                                                                                        }
                                                                                                      },
                                                                                                      {
                                                                                                        "branch_attrs": {
                                                                                                          "mutations": {}
                                                                                                        },
                                                                                                        "children": [
                                                                                                          {
                                                                                                            "branch_attrs": {
                                                                                                              "labels": {
                                                                                                                "aa": "ORF9b: S50L"
                                                                                                              },
                                                                                                              "mutations": {
                                                                                                                "ORF9b": [
                                                                                                                  "S50L"
                                                                                                                ],
                                                                                                                "nuc": [
                                                                                                                  "C28432T"
                                                                                                                ]
                                                                                                              }
                                                                                                            },
                                                                                                            "name": "Brazil/BA-04/2020",
                                                                                                            "node_attrs": {

                                                                                                              "author": {
                                                                                                                "author": "Stephane Tosta et al",
                                                                                                                "value": "Stephane Tosta et al"
                                                                                                              },
                                                                                                              "clade_membership": {
                                                                                                                "value": "20B"
                                                                                                              },
                                                                                                              "country": {
                                                                                                                "value": "Brazil"
                                                                                                              },
                                                                                                              "div": 10,
                                                                                                              "division": {
                                                                                                                "value": "Bahia"
                                                                                                              },
                                                                                                              "division_exposure": {
                                                                                                                "value": "Bahia"
                                                                                                              },
                                                                                                              "gisaid_epi_isl": {
                                                                                                                "value": "EPI_ISL_1068318"
                                                                                                              },
                                                                                                              "host": {
                                                                                                                "value": "Human"
                                                                                                              },
                                                                                                              "custom_location": {
                                                                                                                "confidence": {
                                                                                                                  "Brazil": 0.9999999999999999
                                                                                                                },
                                                                                                                "entropy": -9.99866855976916e-13,
                                                                                                                "value": "Brazil"
                                                                                                              },
                                                                                                              "num_date": {
                                                                                                                "confidence": [
                                                                                                                  2020.285519125683,
                                                                                                                  2020.285519125683
                                                                                                                ],
                                                                                                                "value": 2020.285519125683
                                                                                                              },
                                                                                                              "originating_lab": {
                                                                                                                "value": "Central Public Health Laboratory - LACEN -Bahia, Salvador, Brazil"
                                                                                                              },
                                                                                                              "pangolin_lineage": {
                                                                                                                "value": "B.1.1.33"
                                                                                                              },
                                                                                                              "recency": {
                                                                                                                "value": "One week ago"
                                                                                                              },
                                                                                                              "region": {
                                                                                                                "value": "South America"
                                                                                                              },
                                                                                                              "region_exposure": {
                                                                                                                "value": "South America"
                                                                                                              },

                                                                                                              "subclade_membership": {
                                                                                                                "value": "20B"
                                                                                                              },
                                                                                                              "submitting_lab": {
                                                                                                                "value": "Central Public Health Laboratory - LACEN -Bahia, Salvador, Brazil"
                                                                                                              },
                                                                                                              "url": "https://www.gisaid.org"
                                                                                                            }
                                                                                                          },
                                                                                                          {
                                                                                                            "branch_attrs": {
                                                                                                              "mutations": {}
                                                                                                            },
                                                                                                            "children": [
                                                                                                              {
                                                                                                                "branch_attrs": {
                                                                                                                  "mutations": {
                                                                                                                    "nuc": [
                                                                                                                      "C28253T"
                                                                                                                    ]
                                                                                                                  }
                                                                                                                },
                                                                                                                "children": [
                                                                                                                  {
                                                                                                                    "branch_attrs": {
                                                                                                                      "mutations": {
                                                                                                                        "nuc": [
                                                                                                                          "C664T",
                                                                                                                          "C20148T",
                                                                                                                          "C29721T"
                                                                                                                        ]
                                                                                                                      }
                                                                                                                    },
                                                                                                                    "name": "Brazil/PB-16610/2020",
                                                                                                                    "node_attrs": {
                                                                                                                      "author": {
                                                                                                                        "author": "Paola Resende et al",
                                                                                                                        "value": "Paola Resende et al B"
                                                                                                                      },
                                                                                                                      "clade_membership": {
                                                                                                                        "value": "20B"
                                                                                                                      },
                                                                                                                      "country": {
                                                                                                                        "value": "Brazil"
                                                                                                                      },
                                                                                                                      "div": 13,
                                                                                                                      "division": {
                                                                                                                        "value": "Paraiba"
                                                                                                                      },
                                                                                                                      "division_exposure": {
                                                                                                                        "value": "Paraiba"
                                                                                                                      },
                                                                                                                      "gisaid_epi_isl": {
                                                                                                                        "value": "EPI_ISL_792594"
                                                                                                                      },
                                                                                                                      "host": {
                                                                                                                        "value": "Human"
                                                                                                                      },
                                                                                                                      "custom_location": {
                                                                                                                        "confidence": {
                                                                                                                          "Brazil": 1.0
                                                                                                                        },
                                                                                                                        "entropy": -1.000088900581841e-12,
                                                                                                                        "value": "Brazil"
                                                                                                                      },
                                                                                                                      "location": {
                                                                                                                        "value": "Joao Pessoa"
                                                                                                                      },
                                                                                                                      "num_date": {
                                                                                                                        "confidence": [
                                                                                                                          2020.3811475409836,
                                                                                                                          2020.3811475409836
                                                                                                                        ],
                                                                                                                        "value": 2020.3811475409836
                                                                                                                      },
                                                                                                                      "originating_lab": {
                                                                                                                        "value": "LACEN-PB"
                                                                                                                      },
                                                                                                                      "pangolin_lineage": {
                                                                                                                        "value": "B.1.1.33"
                                                                                                                      },
                                                                                                                      "recency": {
                                                                                                                        "value": "Older"
                                                                                                                      },
                                                                                                                      "region": {
                                                                                                                        "value": "South America"
                                                                                                                      },
                                                                                                                      "region_exposure": {
                                                                                                                        "value": "South America"
                                                                                                                      },
                                                                                                                      "subclade_membership": {
                                                                                                                        "value": "20B"
                                                                                                                      },
                                                                                                                      "submitting_lab": {
                                                                                                                        "value": "Laboratory of Respiratory Viruses and Measles, Oswaldo Cruz Institute, FIOCRUZ"
                                                                                                                      },
                                                                                                                      "url": "https://www.gisaid.org"
                                                                                                                    }
                                                                                                                  },
                                                                                                                  {
                                                                                                                    "branch_attrs": {
                                                                                                                      "mutations": {}
                                                                                                                    },
                                                                                                                    "children": [
                                                                                                                      {
                                                                                                                        "branch_attrs": {
                                                                                                                          "labels": {
                                                                                                                            "aa": "ORF1a: V1122A, L3606F; ORF1b: T284I"
                                                                                                                          },
                                                                                                                          "mutations": {
                                                                                                                            "ORF1a": [
                                                                                                                              "V1122A",
                                                                                                                              "L3606F"
                                                                                                                            ],
                                                                                                                            "ORF1b": [
                                                                                                                              "T284I"
                                                                                                                            ],
                                                                                                                            "nuc": [
                                                                                                                              "C853T",
                                                                                                                              "C1288T",
                                                                                                                              "T3630C",
                                                                                                                              "C8092T",
                                                                                                                              "G11083T",
                                                                                                                              "C12073T",
                                                                                                                              "T13027A",
                                                                                                                              "C14318T",
                                                                                                                              "T17922C",
                                                                                                                              "C20031T",
                                                                                                                              "T21616C",
                                                                                                                              "C28744T",
                                                                                                                              "G29017A"
                                                                                                                            ]
                                                                                                                          }
                                                                                                                        },
                                                                                                                        "children": [
                                                                                                                          {
                                                                                                                            "branch_attrs": {
                                                                                                                              "mutations": {}
                                                                                                                            },
                                                                                                                            "name": "Brazil/RJ-00498/2020",
                                                                                                                            "node_attrs": {

                                                                                                                              "author": {
                                                                                                                                "author": "Carolina M Voloch et al",
                                                                                                                                "value": "Carolina M Voloch et al"
                                                                                                                              },
                                                                                                                              "clade_membership": {
                                                                                                                                "value": "20B"
                                                                                                                              },
                                                                                                                              "country": {
                                                                                                                                "value": "Brazil"
                                                                                                                              },
                                                                                                                              "div": 23,
                                                                                                                              "division": {
                                                                                                                                "value": "Rio de Janeiro"
                                                                                                                              },
                                                                                                                              "division_exposure": {
                                                                                                                                "value": "Rio de Janeiro"
                                                                                                                              },
                                                                                                                              "gisaid_epi_isl": {
                                                                                                                                "value": "EPI_ISL_717892"
                                                                                                                              },
                                                                                                                              "host": {
                                                                                                                                "value": "Human"
                                                                                                                              },
                                                                                                                              "custom_location": {
                                                                                                                                "confidence": {
                                                                                                                                  "Brazil": 1.0
                                                                                                                                },
                                                                                                                                "entropy": -1.000088900581841e-12,
                                                                                                                                "value": "Brazil"
                                                                                                                              },
                                                                                                                              "location": {
                                                                                                                                "value": "Rio de Janeiro"
                                                                                                                              },
                                                                                                                              "num_date": {
                                                                                                                                "confidence": [
                                                                                                                                  2020.8401639344263,
                                                                                                                                  2020.8401639344263
                                                                                                                                ],
                                                                                                                                "value": 2020.8401639344263
                                                                                                                              },
                                                                                                                              "originating_lab": {
                                                                                                                                "value": "Laboratorio de Virologia Molecular / UFRJ"
                                                                                                                              },
                                                                                                                              "pangolin_lineage": {
                                                                                                                                "value": "B.1.1.33"
                                                                                                                              },
                                                                                                                              "recency": {
                                                                                                                                "value": "Older"
                                                                                                                              },
                                                                                                                              "region": {
                                                                                                                                "value": "South America"
                                                                                                                              },
                                                                                                                              "region_exposure": {
                                                                                                                                "value": "South America"
                                                                                                                              },

                                                                                                                              "subclade_membership": {
                                                                                                                                "value": "20B"
                                                                                                                              },
                                                                                                                              "submitting_lab": {
                                                                                                                                "value": "Bioinformatics Laboratory / LNCC"
                                                                                                                              },
                                                                                                                              "url": "https://www.gisaid.org"
                                                                                                                            }
                                                                                                                          },
                                                                                                                          {
                                                                                                                            "branch_attrs": {
                                                                                                                              "labels": {
                                                                                                                                "aa": "ORF1a: I3043V"
                                                                                                                              },
                                                                                                                              "mutations": {
                                                                                                                                "ORF1a": [
                                                                                                                                  "I3043V"
                                                                                                                                ],
                                                                                                                                "nuc": [
                                                                                                                                  "A9392G"
                                                                                                                                ]
                                                                                                                              }
                                                                                                                            },
                                                                                                                            "name": "Brazil/PB-29650/2020",
                                                                                                                            "node_attrs": {
                                                                                                                              "author": {
                                                                                                                                "author": "Paola Resende et al",
                                                                                                                                "value": "Paola Resende et al B"
                                                                                                                              },
                                                                                                                              "clade_membership": {
                                                                                                                                "value": "20B"
                                                                                                                              },
                                                                                                                              "country": {
                                                                                                                                "value": "Brazil"
                                                                                                                              },
                                                                                                                              "div": 24,
                                                                                                                              "division": {
                                                                                                                                "value": "Paraiba"
                                                                                                                              },
                                                                                                                              "division_exposure": {
                                                                                                                                "value": "Paraiba"
                                                                                                                              },
                                                                                                                              "gisaid_epi_isl": {
                                                                                                                                "value": "EPI_ISL_792637"
                                                                                                                              },
                                                                                                                              "host": {
                                                                                                                                "value": "Human"
                                                                                                                              },
                                                                                                                              "custom_location": {
                                                                                                                                "confidence": {
                                                                                                                                  "Brazil": 1.0
                                                                                                                                },
                                                                                                                                "entropy": -1.000088900581841e-12,
                                                                                                                                "value": "Brazil"
                                                                                                                              },
                                                                                                                              "num_date": {
                                                                                                                                "confidence": [
                                                                                                                                  2020.8592896174864,
                                                                                                                                  2020.8592896174864
                                                                                                                                ],
                                                                                                                                "value": 2020.8592896174864
                                                                                                                              },
                                                                                                                              "originating_lab": {
                                                                                                                                "value": "LACEN-PB"
                                                                                                                              },
                                                                                                                              "pangolin_lineage": {
                                                                                                                                "value": "B.1.1.33"
                                                                                                                              },
                                                                                                                              "recency": {
                                                                                                                                "value": "Older"
                                                                                                                              },
                                                                                                                              "region": {
                                                                                                                                "value": "South America"
                                                                                                                              },
                                                                                                                              "region_exposure": {
                                                                                                                                "value": "South America"
                                                                                                                              },
                                                                                                                              "subclade_membership": {
                                                                                                                                "value": "20B"
                                                                                                                              },
                                                                                                                              "submitting_lab": {
                                                                                                                                "value": "Laboratory of Respiratory Viruses and Measles, Oswaldo Cruz Institute, FIOCRUZ"
                                                                                                                              },
                                                                                                                              "url": "https://www.gisaid.org"
                                                                                                                            }
                                                                                                                          }
                                                                                                                        ],
                                                                                                                        "name": "NODE_0003609",
                                                                                                                        "node_attrs": {
                                                                                                                          "clade_membership": {
                                                                                                                            "value": "20B"
                                                                                                                          },
                                                                                                                          "div": 23,
                                                                                                                          "custom_location": {
                                                                                                                            "confidence": {
                                                                                                                              "Brazil": 0.9990069365147218
                                                                                                                            },
                                                                                                                            "entropy": 0.008273557675856177,
                                                                                                                            "value": "Brazil"
                                                                                                                          },
                                                                                                                          "num_date": {
                                                                                                                            "confidence": [
                                                                                                                              2020.7877232512917,
                                                                                                                              2020.8401639344263
                                                                                                                            ],
                                                                                                                            "value": 2020.8370077604213
                                                                                                                          },
                                                                                                                          "subclade_membership": {
                                                                                                                            "value": "20B"
                                                                                                                          }
                                                                                                                        }
                                                                                                                      },
                                                                                                                      {
                                                                                                                        "branch_attrs": {
                                                                                                                          "mutations": {}
                                                                                                                        },
                                                                                                                        "children": [
                                                                                                                          {
                                                                                                                            "branch_attrs": {
                                                                                                                              "labels": {
                                                                                                                                "aa": "ORF1a: K3353R; ORF3a: P240Q, E242Y"
                                                                                                                              },
                                                                                                                              "mutations": {
                                                                                                                                "ORF1a": [
                                                                                                                                  "K3353R"
                                                                                                                                ],
                                                                                                                                "ORF3a": [
                                                                                                                                  "P240Q",
                                                                                                                                  "E242Y"
                                                                                                                                ],
                                                                                                                                "nuc": [
                                                                                                                                  "C874T",
                                                                                                                                  "A9313G",
                                                                                                                                  "A10323G",
                                                                                                                                  "C20823T",
                                                                                                                                  "C26111A",
                                                                                                                                  "T26112A",
                                                                                                                                  "G26116T",
                                                                                                                                  "A26118C",
                                                                                                                                  "G29853A"
                                                                                                                                ]
                                                                                                                              }
                                                                                                                            },
                                                                                                                            "name": "Brazil/SP-1161/2020",
                                                                                                                            "node_attrs": {

                                                                                                                              "author": {
                                                                                                                                "author": "Claudio Tavares Sacchi et al",
                                                                                                                                "value": "Claudio Tavares Sacchi et al"
                                                                                                                              },
                                                                                                                              "clade_membership": {
                                                                                                                                "value": "20B"
                                                                                                                              },
                                                                                                                              "country": {
                                                                                                                                "value": "Brazil"
                                                                                                                              },
                                                                                                                              "div": 19,
                                                                                                                              "division": {
                                                                                                                                "value": "S\u00e3o Paulo"
                                                                                                                              },
                                                                                                                              "division_exposure": {
                                                                                                                                "value": "S\u00e3o Paulo"
                                                                                                                              },
                                                                                                                              "gisaid_epi_isl": {
                                                                                                                                "value": "EPI_ISL_977482"
                                                                                                                              },
                                                                                                                              "host": {
                                                                                                                                "value": "Human"
                                                                                                                              },
                                                                                                                              "custom_location": {
                                                                                                                                "confidence": {
                                                                                                                                  "Brazil": 1.0
                                                                                                                                },
                                                                                                                                "entropy": -1.000088900581841e-12,
                                                                                                                                "value": "Brazil"
                                                                                                                              },
                                                                                                                              "location": {
                                                                                                                                "value": "Auriflama"
                                                                                                                              },
                                                                                                                              "num_date": {
                                                                                                                                "confidence": [
                                                                                                                                  2020.8237704918033,
                                                                                                                                  2020.8237704918033
                                                                                                                                ],
                                                                                                                                "value": 2020.8237704918033
                                                                                                                              },
                                                                                                                              "originating_lab": {
                                                                                                                                "value": "Instituto Adolfo Lutz - Regional de Aracatuba"
                                                                                                                              },
                                                                                                                              "pangolin_lineage": {
                                                                                                                                "value": "B.1.1.33"
                                                                                                                              },
                                                                                                                              "recency": {
                                                                                                                                "value": "One month ago"
                                                                                                                              },
                                                                                                                              "region": {
                                                                                                                                "value": "South America"
                                                                                                                              },
                                                                                                                              "region_exposure": {
                                                                                                                                "value": "South America"
                                                                                                                              },

                                                                                                                              "subclade_membership": {
                                                                                                                                "value": "20B"
                                                                                                                              },
                                                                                                                              "submitting_lab": {
                                                                                                                                "value": "Instituto Adolfo Lutz, Interdiciplinary Procedures Center, Strategic Laboratory"
                                                                                                                              },
                                                                                                                              "url": "https://www.gisaid.org"
                                                                                                                            }
                                                                                                                          },
                                                                                                                          {
                                                                                                                            "branch_attrs": {
                                                                                                                              "labels": {
                                                                                                                                "aa": "ORF1a: T350I, S3158G, A4277V; ORF1b: S2294R; ORF3a: D155H"
                                                                                                                              },
                                                                                                                              "mutations": {
                                                                                                                                "ORF1a": [
                                                                                                                                  "T350I",
                                                                                                                                  "S3158G",
                                                                                                                                  "A4277V"
                                                                                                                                ],
                                                                                                                                "ORF1b": [
                                                                                                                                  "S2294R"
                                                                                                                                ],
                                                                                                                                "ORF3a": [
                                                                                                                                  "D155H"
                                                                                                                                ],
                                                                                                                                "nuc": [
                                                                                                                                  "C1314T",
                                                                                                                                  "T4555C",
                                                                                                                                  "C6388T",
                                                                                                                                  "T8791C",
                                                                                                                                  "A9737G",
                                                                                                                                  "C13095T",
                                                                                                                                  "T20349A",
                                                                                                                                  "A21141G",
                                                                                                                                  "C25614T",
                                                                                                                                  "G25855C"
                                                                                                                                ]
                                                                                                                              }
                                                                                                                            },
                                                                                                                            "name": "Brazil/AM-IEC-177317/2021",
                                                                                                                            "node_attrs": {

                                                                                                                              "author": {
                                                                                                                                "author": "Santos et al",
                                                                                                                                "value": "Santos et al A"
                                                                                                                              },
                                                                                                                              "clade_membership": {
                                                                                                                                "value": "20B"
                                                                                                                              },
                                                                                                                              "country": {
                                                                                                                                "value": "Brazil"
                                                                                                                              },
                                                                                                                              "div": 20,
                                                                                                                              "division": {
                                                                                                                                "value": "Amazonas BR"
                                                                                                                              },
                                                                                                                              "division_exposure": {
                                                                                                                                "value": "Amazonas BR"
                                                                                                                              },
                                                                                                                              "gisaid_epi_isl": {
                                                                                                                                "value": "EPI_ISL_918535"
                                                                                                                              },
                                                                                                                              "host": {
                                                                                                                                "value": "Human"
                                                                                                                              },
                                                                                                                              "custom_location": {
                                                                                                                                "confidence": {
                                                                                                                                  "Brazil": 1.0
                                                                                                                                },
                                                                                                                                "entropy": -1.000088900581841e-12,
                                                                                                                                "value": "Brazil"
                                                                                                                              },
                                                                                                                              "num_date": {
                                                                                                                                "confidence": [
                                                                                                                                  2021.0123287671233,
                                                                                                                                  2021.0123287671233
                                                                                                                                ],
                                                                                                                                "value": 2021.0123287671233
                                                                                                                              },
                                                                                                                              "originating_lab": {
                                                                                                                                "value": "LACEN - Laborat\u00f3rio Central de Sa\u00fade P\u00fablica do Amazonas"
                                                                                                                              },
                                                                                                                              "pangolin_lineage": {
                                                                                                                                "value": "B.1.1.33"
                                                                                                                              },
                                                                                                                              "recency": {
                                                                                                                                "value": "One month ago"
                                                                                                                              },
                                                                                                                              "region": {
                                                                                                                                "value": "South America"
                                                                                                                              },
                                                                                                                              "region_exposure": {
                                                                                                                                "value": "South America"
                                                                                                                              },

                                                                                                                              "subclade_membership": {
                                                                                                                                "value": "20B"
                                                                                                                              },
                                                                                                                              "submitting_lab": {
                                                                                                                                "value": "\ufeffEvandro Chagas Institute"
                                                                                                                              },
                                                                                                                              "url": "https://www.gisaid.org"
                                                                                                                            }
                                                                                                                          }
                                                                                                                        ],
                                                                                                                        "name": "NODE_0002493",
                                                                                                                        "node_attrs": {
                                                                                                                          "clade_membership": {
                                                                                                                            "value": "20B"
                                                                                                                          },
                                                                                                                          "div": 10,
                                                                                                                          "custom_location": {
                                                                                                                            "confidence": {
                                                                                                                              "Brazil": 0.9990069365147218
                                                                                                                            },
                                                                                                                            "entropy": 0.008273557675856177,
                                                                                                                            "value": "Brazil"
                                                                                                                          },
                                                                                                                          "num_date": {
                                                                                                                            "confidence": [
                                                                                                                              2020.1381112203765,
                                                                                                                              2020.5749877904661
                                                                                                                            ],
                                                                                                                            "value": 2020.4390582828191
                                                                                                                          },
                                                                                                                          "subclade_membership": {
                                                                                                                            "value": "20B"
                                                                                                                          }
                                                                                                                        }
                                                                                                                      }
                                                                                                                    ],
                                                                                                                    "name": "NODE_0002491",
                                                                                                                    "node_attrs": {
                                                                                                                      "clade_membership": {
                                                                                                                        "value": "20B"
                                                                                                                      },
                                                                                                                      "div": 10,
                                                                                                                      "custom_location": {
                                                                                                                        "confidence": {
                                                                                                                          "Brazil": 0.9986792277844752,
                                                                                                                          "Rio Grande do Sul": 0.0011842737869340143
                                                                                                                        },
                                                                                                                        "entropy": 0.010565669470145374,
                                                                                                                        "value": "Brazil"
                                                                                                                      },
                                                                                                                      "num_date": {
                                                                                                                        "confidence": [
                                                                                                                          2020.1487754602226,
                                                                                                                          2020.5607467582684
                                                                                                                        ],
                                                                                                                        "value": 2020.358544422803
                                                                                                                      },
                                                                                                                      "subclade_membership": {
                                                                                                                        "value": "20B"
                                                                                                                      }
                                                                                                                    }
                                                                                                                  }
                                                                                                                ],
                                                                                                                "name": "NODE_0003608",
                                                                                                                "node_attrs": {
                                                                                                                  "clade_membership": {
                                                                                                                    "value": "20B"
                                                                                                                  },
                                                                                                                  "div": 10,
                                                                                                                  "custom_location": {
                                                                                                                    "confidence": {
                                                                                                                      "Brazil": 0.9971374984832839,
                                                                                                                      "Rio Grande do Sul": 0.0026059783379784526
                                                                                                                    },
                                                                                                                    "entropy": 0.020560403116389653,
                                                                                                                    "value": "Brazil"
                                                                                                                  },
                                                                                                                  "num_date": {
                                                                                                                    "confidence": [
                                                                                                                      2020.1923055801342,
                                                                                                                      2020.3763680729182
                                                                                                                    ],
                                                                                                                    "value": 2020.31991780725
                                                                                                                  },
                                                                                                                  "subclade_membership": {
                                                                                                                    "value": "20B"
                                                                                                                  }
                                                                                                                }
                                                                                                              },
                                                                                                              {
                                                                                                                "branch_attrs": {
                                                                                                                  "mutations": {}
                                                                                                                },
                                                                                                                "children": [
                                                                                                                  {
                                                                                                                    "branch_attrs": {
                                                                                                                      "mutations": {
                                                                                                                        "nuc": [
                                                                                                                          "C5365T",
                                                                                                                          "G8137T"
                                                                                                                        ]
                                                                                                                      }
                                                                                                                    },
                                                                                                                    "children": [
                                                                                                                      {
                                                                                                                        "branch_attrs": {
                                                                                                                          "mutations": {}
                                                                                                                        },
                                                                                                                        "name": "Chile/Puerto_Montt-PUC_MVL_0353/2020",
                                                                                                                        "node_attrs": {

                                                                                                                          "author": {
                                                                                                                            "author": "Leonardo I. Almonacid et al",
                                                                                                                            "value": "Leonardo I. Almonacid et al"
                                                                                                                          },
                                                                                                                          "clade_membership": {
                                                                                                                            "value": "20B"
                                                                                                                          },
                                                                                                                          "country": {
                                                                                                                            "value": "Chile"
                                                                                                                          },
                                                                                                                          "div": 11,
                                                                                                                          "division": {
                                                                                                                            "value": "Los Lagos"
                                                                                                                          },
                                                                                                                          "division_exposure": {
                                                                                                                            "value": "Los Lagos"
                                                                                                                          },
                                                                                                                          "genbank_accession": {
                                                                                                                            "value": "MW365037.1"
                                                                                                                          },
                                                                                                                          "gisaid_epi_isl": {
                                                                                                                            "value": "EPI_ISL_801783"
                                                                                                                          },
                                                                                                                          "host": {
                                                                                                                            "value": "Human"
                                                                                                                          },
                                                                                                                          "custom_location": {
                                                                                                                            "confidence": {
                                                                                                                              "South America": 1.0
                                                                                                                            },
                                                                                                                            "entropy": -1.000088900581841e-12,
                                                                                                                            "value": "South America"
                                                                                                                          },
                                                                                                                          "location": {
                                                                                                                            "value": "Puerto Montt"
                                                                                                                          },
                                                                                                                          "num_date": {
                                                                                                                            "confidence": [
                                                                                                                              2020.3592896174864,
                                                                                                                              2020.3592896174864
                                                                                                                            ],
                                                                                                                            "value": 2020.3592896174864
                                                                                                                          },
                                                                                                                          "originating_lab": {
                                                                                                                            "value": "Laboratory of Molecular Virology, Pontificia Universidad Cat\u00f3lica de Chile"
                                                                                                                          },
                                                                                                                          "pangolin_lineage": {
                                                                                                                            "value": "B.1.1.314"
                                                                                                                          },
                                                                                                                          "recency": {
                                                                                                                            "value": "Older"
                                                                                                                          },
                                                                                                                          "region": {
                                                                                                                            "value": "South America"
                                                                                                                          },
                                                                                                                          "region_exposure": {
                                                                                                                            "value": "South America"
                                                                                                                          },

                                                                                                                          "subclade_membership": {
                                                                                                                            "value": "20B"
                                                                                                                          },
                                                                                                                          "submitting_lab": {
                                                                                                                            "value": "MSHS Pathogen Surveillance Program"
                                                                                                                          },
                                                                                                                          "url": "https://www.gisaid.org"
                                                                                                                        }
                                                                                                                      },
                                                                                                                      {
                                                                                                                        "branch_attrs": {
                                                                                                                          "labels": {
                                                                                                                            "aa": "ORF1a: K3353R"
                                                                                                                          },
                                                                                                                          "mutations": {
                                                                                                                            "ORF1a": [
                                                                                                                              "K3353R"
                                                                                                                            ],
                                                                                                                            "nuc": [
                                                                                                                              "A10323G",
                                                                                                                              "C13767T",
                                                                                                                              "C27549T"
                                                                                                                            ]
                                                                                                                          }
                                                                                                                        },
                                                                                                                        "name": "Chile/RM-84569/2020",
                                                                                                                        "node_attrs": {

                                                                                                                          "author": {
                                                                                                                            "author": "Javier Tognarelli et al",
                                                                                                                            "value": "Javier Tognarelli et al"
                                                                                                                          },
                                                                                                                          "clade_membership": {
                                                                                                                            "value": "20B"
                                                                                                                          },
                                                                                                                          "country": {
                                                                                                                            "value": "Chile"
                                                                                                                          },
                                                                                                                          "div": 14,
                                                                                                                          "division": {
                                                                                                                            "value": "Region Metropolitana de Santiago"
                                                                                                                          },
                                                                                                                          "division_exposure": {
                                                                                                                            "value": "Region Metropolitana de Santiago"
                                                                                                                          },
                                                                                                                          "gisaid_epi_isl": {
                                                                                                                            "value": "EPI_ISL_746807"
                                                                                                                          },
                                                                                                                          "host": {
                                                                                                                            "value": "Human"
                                                                                                                          },
                                                                                                                          "custom_location": {
                                                                                                                            "confidence": {
                                                                                                                              "South America": 1.0
                                                                                                                            },
                                                                                                                            "entropy": -1.000088900581841e-12,
                                                                                                                            "value": "South America"
                                                                                                                          },
                                                                                                                          "location": {
                                                                                                                            "value": "Santiago"
                                                                                                                          },
                                                                                                                          "num_date": {
                                                                                                                            "confidence": [
                                                                                                                              2020.4139344262296,
                                                                                                                              2020.4139344262296
                                                                                                                            ],
                                                                                                                            "value": 2020.4139344262296
                                                                                                                          },
                                                                                                                          "originating_lab": {
                                                                                                                            "value": "Genetica Molecular and Subdepartamento de Virologia ISP Chile"
                                                                                                                          },
                                                                                                                          "pangolin_lineage": {
                                                                                                                            "value": "B.1.1.314"
                                                                                                                          },
                                                                                                                          "recency": {
                                                                                                                            "value": "Older"
                                                                                                                          },
                                                                                                                          "region": {
                                                                                                                            "value": "South America"
                                                                                                                          },
                                                                                                                          "region_exposure": {
                                                                                                                            "value": "South America"
                                                                                                                          },

                                                                                                                          "subclade_membership": {
                                                                                                                            "value": "20B"
                                                                                                                          },
                                                                                                                          "submitting_lab": {
                                                                                                                            "value": "Instituto de Salud Publica de Chile"
                                                                                                                          },
                                                                                                                          "url": "https://www.gisaid.org"
                                                                                                                        }
                                                                                                                      },
                                                                                                                      {
                                                                                                                        "branch_attrs": {
                                                                                                                          "mutations": {}
                                                                                                                        },
                                                                                                                        "children": [
                                                                                                                          {
                                                                                                                            "branch_attrs": {
                                                                                                                              "mutations": {}
                                                                                                                            },
                                                                                                                            "children": [
                                                                                                                              {
                                                                                                                                "branch_attrs": {
                                                                                                                                  "labels": {
                                                                                                                                    "aa": "E: V62F"
                                                                                                                                  },
                                                                                                                                  "mutations": {
                                                                                                                                    "E": [
                                                                                                                                      "V62F"
                                                                                                                                    ],
                                                                                                                                    "nuc": [
                                                                                                                                      "G26428T",
                                                                                                                                      "G29737C"
                                                                                                                                    ]
                                                                                                                                  }
                                                                                                                                },
                                                                                                                                "name": "Chile/RM-127525/2020",
                                                                                                                                "node_attrs": {

                                                                                                                                  "author": {
                                                                                                                                    "author": "Javier Tognarelli et al",
                                                                                                                                    "value": "Javier Tognarelli et al"
                                                                                                                                  },
                                                                                                                                  "clade_membership": {
                                                                                                                                    "value": "20B"
                                                                                                                                  },
                                                                                                                                  "country": {
                                                                                                                                    "value": "Chile"
                                                                                                                                  },
                                                                                                                                  "div": 13,
                                                                                                                                  "division": {
                                                                                                                                    "value": "Region Metropolitana de Santiago"
                                                                                                                                  },
                                                                                                                                  "division_exposure": {
                                                                                                                                    "value": "Region Metropolitana de Santiago"
                                                                                                                                  },
                                                                                                                                  "gisaid_epi_isl": {
                                                                                                                                    "value": "EPI_ISL_746600"
                                                                                                                                  },
                                                                                                                                  "host": {
                                                                                                                                    "value": "Human"
                                                                                                                                  },
                                                                                                                                  "custom_location": {
                                                                                                                                    "confidence": {
                                                                                                                                      "South America": 1.0
                                                                                                                                    },
                                                                                                                                    "entropy": -1.000088900581841e-12,
                                                                                                                                    "value": "South America"
                                                                                                                                  },
                                                                                                                                  "location": {
                                                                                                                                    "value": "Santiago"
                                                                                                                                  },
                                                                                                                                  "num_date": {
                                                                                                                                    "confidence": [
                                                                                                                                      2020.542349726776,
                                                                                                                                      2020.542349726776
                                                                                                                                    ],
                                                                                                                                    "value": 2020.542349726776
                                                                                                                                  },
                                                                                                                                  "originating_lab": {
                                                                                                                                    "value": "Genetica Molecular and Subdepartamento de Virologia ISP Chile"
                                                                                                                                  },
                                                                                                                                  "pangolin_lineage": {
                                                                                                                                    "value": "B.1.1.314"
                                                                                                                                  },
                                                                                                                                  "recency": {
                                                                                                                                    "value": "Older"
                                                                                                                                  },
                                                                                                                                  "region": {
                                                                                                                                    "value": "South America"
                                                                                                                                  },
                                                                                                                                  "region_exposure": {
                                                                                                                                    "value": "South America"
                                                                                                                                  },

                                                                                                                                  "subclade_membership": {
                                                                                                                                    "value": "20B"
                                                                                                                                  },
                                                                                                                                  "submitting_lab": {
                                                                                                                                    "value": "Instituto de Salud Publica de Chile"
                                                                                                                                  },
                                                                                                                                  "url": "https://www.gisaid.org"
                                                                                                                                }
                                                                                                                              },
                                                                                                                              {
                                                                                                                                "branch_attrs": {
                                                                                                                                  "labels": {
                                                                                                                                    "aa": "ORF1a: L3606F"
                                                                                                                                  },
                                                                                                                                  "mutations": {
                                                                                                                                    "ORF1a": [
                                                                                                                                      "L3606F"
                                                                                                                                    ],
                                                                                                                                    "nuc": [
                                                                                                                                      "G11083T"
                                                                                                                                    ]
                                                                                                                                  }
                                                                                                                                },
                                                                                                                                "name": "Chile/NB-175522/2020",
                                                                                                                                "node_attrs": {

                                                                                                                                  "author": {
                                                                                                                                    "author": "Javier Tognarelli et al",
                                                                                                                                    "value": "Javier Tognarelli et al"
                                                                                                                                  },
                                                                                                                                  "clade_membership": {
                                                                                                                                    "value": "20B"
                                                                                                                                  },
                                                                                                                                  "country": {
                                                                                                                                    "value": "Chile"
                                                                                                                                  },
                                                                                                                                  "div": 12,
                                                                                                                                  "division": {
                                                                                                                                    "value": "\u00d1uble"
                                                                                                                                  },
                                                                                                                                  "division_exposure": {
                                                                                                                                    "value": "\u00d1uble"
                                                                                                                                  },
                                                                                                                                  "gisaid_epi_isl": {
                                                                                                                                    "value": "EPI_ISL_746537"
                                                                                                                                  },
                                                                                                                                  "host": {
                                                                                                                                    "value": "Human"
                                                                                                                                  },
                                                                                                                                  "custom_location": {
                                                                                                                                    "confidence": {
                                                                                                                                      "South America": 1.0
                                                                                                                                    },
                                                                                                                                    "entropy": -1.000088900581841e-12,
                                                                                                                                    "value": "South America"
                                                                                                                                  },
                                                                                                                                  "location": {
                                                                                                                                    "value": "Chillan"
                                                                                                                                  },
                                                                                                                                  "num_date": {
                                                                                                                                    "confidence": [
                                                                                                                                      2020.6953551912568,
                                                                                                                                      2020.6953551912568
                                                                                                                                    ],
                                                                                                                                    "value": 2020.6953551912568
                                                                                                                                  },
                                                                                                                                  "originating_lab": {
                                                                                                                                    "value": "Genetica Molecular and Subdepartamento de Virologia ISP Chile"
                                                                                                                                  },
                                                                                                                                  "pangolin_lineage": {
                                                                                                                                    "value": "B.1.1.314"
                                                                                                                                  },
                                                                                                                                  "recency": {
                                                                                                                                    "value": "Older"
                                                                                                                                  },
                                                                                                                                  "region": {
                                                                                                                                    "value": "South America"
                                                                                                                                  },
                                                                                                                                  "region_exposure": {
                                                                                                                                    "value": "South America"
                                                                                                                                  },

                                                                                                                                  "subclade_membership": {
                                                                                                                                    "value": "20B"
                                                                                                                                  },
                                                                                                                                  "submitting_lab": {
                                                                                                                                    "value": "Instituto de Salud Publica de Chile"
                                                                                                                                  },
                                                                                                                                  "url": "https://www.gisaid.org"
                                                                                                                                }
                                                                                                                              }
                                                                                                                            ],
                                                                                                                            "name": "NODE_0002508",
                                                                                                                            "node_attrs": {
                                                                                                                              "clade_membership": {
                                                                                                                                "value": "20B"
                                                                                                                              },
                                                                                                                              "div": 11,
                                                                                                                              "custom_location": {
                                                                                                                                "confidence": {
                                                                                                                                  "Europe": 0.0012099184487647482,
                                                                                                                                  "South America": 0.9981898770264944
                                                                                                                                },
                                                                                                                                "entropy": 0.015188568934692533,
                                                                                                                                "value": "South America"
                                                                                                                              },
                                                                                                                              "num_date": {
                                                                                                                                "confidence": [
                                                                                                                                  2020.4255261983667,
                                                                                                                                  2020.5397157466414
                                                                                                                                ],
                                                                                                                                "value": 2020.495224829113
                                                                                                                              },
                                                                                                                              "subclade_membership": {
                                                                                                                                "value": "20B"
                                                                                                                              }
                                                                                                                            }
                                                                                                                          },
                                                                                                                          {
                                                                                                                            "branch_attrs": {
                                                                                                                              "labels": {
                                                                                                                                "aa": "S: Q675H"
                                                                                                                              },
                                                                                                                              "mutations": {
                                                                                                                                "S": [
                                                                                                                                  "Q675H"
                                                                                                                                ],
                                                                                                                                "nuc": [
                                                                                                                                  "G23587T"
                                                                                                                                ]
                                                                                                                              }
                                                                                                                            },
                                                                                                                            "children": [
                                                                                                                              {
                                                                                                                                "branch_attrs": {
                                                                                                                                  "labels": {
                                                                                                                                    "aa": "ORF1a: V2629A"
                                                                                                                                  },
                                                                                                                                  "mutations": {
                                                                                                                                    "ORF1a": [
                                                                                                                                      "V2629A"
                                                                                                                                    ],
                                                                                                                                    "nuc": [
                                                                                                                                      "T8151C"
                                                                                                                                    ]
                                                                                                                                  }
                                                                                                                                },
                                                                                                                                "children": [
                                                                                                                                  {
                                                                                                                                    "branch_attrs": {
                                                                                                                                      "labels": {
                                                                                                                                        "aa": "ORF1b: D1869Y; ORF3a: D155H"
                                                                                                                                      },
                                                                                                                                      "mutations": {
                                                                                                                                        "ORF1b": [
                                                                                                                                          "D1869Y"
                                                                                                                                        ],
                                                                                                                                        "ORF3a": [
                                                                                                                                          "D155H"
                                                                                                                                        ],
                                                                                                                                        "nuc": [
                                                                                                                                          "C835T",
                                                                                                                                          "G19072T",
                                                                                                                                          "C19572T",
                                                                                                                                          "G25855C"
                                                                                                                                        ]
                                                                                                                                      }
                                                                                                                                    },
                                                                                                                                    "name": "Chile/AR-192896/2020",
                                                                                                                                    "node_attrs": {

                                                                                                                                      "author": {
                                                                                                                                        "author": "Javier Tognarelli et al",
                                                                                                                                        "value": "Javier Tognarelli et al"
                                                                                                                                      },
                                                                                                                                      "clade_membership": {
                                                                                                                                        "value": "20B"
                                                                                                                                      },
                                                                                                                                      "country": {
                                                                                                                                        "value": "Chile"
                                                                                                                                      },
                                                                                                                                      "div": 17,
                                                                                                                                      "division": {
                                                                                                                                        "value": "Araucan\u00eda"
                                                                                                                                      },
                                                                                                                                      "division_exposure": {
                                                                                                                                        "value": "Araucan\u00eda"
                                                                                                                                      },
                                                                                                                                      "gisaid_epi_isl": {
                                                                                                                                        "value": "EPI_ISL_746501"
                                                                                                                                      },
                                                                                                                                      "host": {
                                                                                                                                        "value": "Human"
                                                                                                                                      },
                                                                                                                                      "custom_location": {
                                                                                                                                        "confidence": {
                                                                                                                                          "South America": 1.0
                                                                                                                                        },
                                                                                                                                        "entropy": -1.000088900581841e-12,
                                                                                                                                        "value": "South America"
                                                                                                                                      },
                                                                                                                                      "location": {
                                                                                                                                        "value": "Temuco"
                                                                                                                                      },
                                                                                                                                      "num_date": {
                                                                                                                                        "confidence": [
                                                                                                                                          2020.7445355191257,
                                                                                                                                          2020.7445355191257
                                                                                                                                        ],
                                                                                                                                        "value": 2020.7445355191257
                                                                                                                                      },
                                                                                                                                      "originating_lab": {
                                                                                                                                        "value": "Genetica Molecular and Subdepartamento de Virologia ISP Chile"
                                                                                                                                      },
                                                                                                                                      "pangolin_lineage": {
                                                                                                                                        "value": "B.1.1.314"
                                                                                                                                      },
                                                                                                                                      "recency": {
                                                                                                                                        "value": "Older"
                                                                                                                                      },
                                                                                                                                      "region": {
                                                                                                                                        "value": "South America"
                                                                                                                                      },
                                                                                                                                      "region_exposure": {
                                                                                                                                        "value": "South America"
                                                                                                                                      },

                                                                                                                                      "subclade_membership": {
                                                                                                                                        "value": "20B"
                                                                                                                                      },
                                                                                                                                      "submitting_lab": {
                                                                                                                                        "value": "Instituto de Salud Publica de Chile"
                                                                                                                                      },
                                                                                                                                      "url": "https://www.gisaid.org"
                                                                                                                                    }
                                                                                                                                  },
                                                                                                                                  {
                                                                                                                                    "branch_attrs": {
                                                                                                                                      "labels": {
                                                                                                                                        "aa": "ORF1b: S1089L; ORF3a: P267L; ORF7a: R89K"
                                                                                                                                      },
                                                                                                                                      "mutations": {
                                                                                                                                        "ORF1b": [
                                                                                                                                          "S1089L"
                                                                                                                                        ],
                                                                                                                                        "ORF3a": [
                                                                                                                                          "P267L"
                                                                                                                                        ],
                                                                                                                                        "ORF7a": [
                                                                                                                                          "R89K"
                                                                                                                                        ],
                                                                                                                                        "nuc": [
                                                                                                                                          "C1973T",
                                                                                                                                          "C16733T",
                                                                                                                                          "C26192T",
                                                                                                                                          "G27659A"
                                                                                                                                        ]
                                                                                                                                      }
                                                                                                                                    },
                                                                                                                                    "name": "Chile/AR-208475/2020",
                                                                                                                                    "node_attrs": {

                                                                                                                                      "author": {
                                                                                                                                        "author": "Javier Tognarelli et al",
                                                                                                                                        "value": "Javier Tognarelli et al"
                                                                                                                                      },
                                                                                                                                      "clade_membership": {
                                                                                                                                        "value": "20B"
                                                                                                                                      },
                                                                                                                                      "country": {
                                                                                                                                        "value": "Chile"
                                                                                                                                      },
                                                                                                                                      "div": 17,
                                                                                                                                      "division": {
                                                                                                                                        "value": "Araucan\u00eda"
                                                                                                                                      },
                                                                                                                                      "division_exposure": {
                                                                                                                                        "value": "Araucan\u00eda"
                                                                                                                                      },
                                                                                                                                      "gisaid_epi_isl": {
                                                                                                                                        "value": "EPI_ISL_746503"
                                                                                                                                      },
                                                                                                                                      "host": {
                                                                                                                                        "value": "Human"
                                                                                                                                      },
                                                                                                                                      "custom_location": {
                                                                                                                                        "confidence": {
                                                                                                                                          "South America": 1.0
                                                                                                                                        },
                                                                                                                                        "entropy": -1.000088900581841e-12,
                                                                                                                                        "value": "South America"
                                                                                                                                      },
                                                                                                                                      "location": {
                                                                                                                                        "value": "Temuco"
                                                                                                                                      },
                                                                                                                                      "num_date": {
                                                                                                                                        "confidence": [
                                                                                                                                          2020.7909836065573,
                                                                                                                                          2020.7909836065573
                                                                                                                                        ],
                                                                                                                                        "value": 2020.7909836065573
                                                                                                                                      },
                                                                                                                                      "originating_lab": {
                                                                                                                                        "value": "Genetica Molecular and Subdepartamento de Virologia ISP Chile"
                                                                                                                                      },
                                                                                                                                      "pangolin_lineage": {
                                                                                                                                        "value": "B.1.1.314"
                                                                                                                                      },
                                                                                                                                      "recency": {
                                                                                                                                        "value": "Older"
                                                                                                                                      },
                                                                                                                                      "region": {
                                                                                                                                        "value": "South America"
                                                                                                                                      },
                                                                                                                                      "region_exposure": {
                                                                                                                                        "value": "South America"
                                                                                                                                      },

                                                                                                                                      "subclade_membership": {
                                                                                                                                        "value": "20B"
                                                                                                                                      },
                                                                                                                                      "submitting_lab": {
                                                                                                                                        "value": "Instituto de Salud Publica de Chile"
                                                                                                                                      },
                                                                                                                                      "url": "https://www.gisaid.org"
                                                                                                                                    }
                                                                                                                                  }
                                                                                                                                ],
                                                                                                                                "name": "NODE_0003867",
                                                                                                                                "node_attrs": {
                                                                                                                                  "clade_membership": {
                                                                                                                                    "value": "20B"
                                                                                                                                  },
                                                                                                                                  "div": 13,
                                                                                                                                  "custom_location": {
                                                                                                                                    "confidence": {
                                                                                                                                      "Europe": 0.0012052914119755503,
                                                                                                                                      "South America": 0.9982050308531604
                                                                                                                                    },
                                                                                                                                    "entropy": 0.015065672740799296,
                                                                                                                                    "value": "South America"
                                                                                                                                  },
                                                                                                                                  "num_date": {
                                                                                                                                    "confidence": [
                                                                                                                                      2020.4165368558938,
                                                                                                                                      2020.659943074503
                                                                                                                                    ],
                                                                                                                                    "value": 2020.5912911346727
                                                                                                                                  },
                                                                                                                                  "subclade_membership": {
                                                                                                                                    "value": "20B"
                                                                                                                                  }
                                                                                                                                }
                                                                                                                              },
                                                                                                                              {
                                                                                                                                "branch_attrs": {
                                                                                                                                  "labels": {
                                                                                                                                    "aa": "ORF1a: P1786L, V2753I; ORF8: S103L"
                                                                                                                                  },
                                                                                                                                  "mutations": {
                                                                                                                                    "ORF1a": [
                                                                                                                                      "P1786L",
                                                                                                                                      "V2753I"
                                                                                                                                    ],
                                                                                                                                    "ORF8": [
                                                                                                                                      "S103L"
                                                                                                                                    ],
                                                                                                                                    "nuc": [
                                                                                                                                      "C5622T",
                                                                                                                                      "G8522A",
                                                                                                                                      "C9724T",
                                                                                                                                      "C19011T",
                                                                                                                                      "C28201T"
                                                                                                                                    ]
                                                                                                                                  }
                                                                                                                                },
                                                                                                                                "children": [
                                                                                                                                  {
                                                                                                                                    "branch_attrs": {
                                                                                                                                      "mutations": {}
                                                                                                                                    },
                                                                                                                                    "name": "Chile/BI-199845/2020",
                                                                                                                                    "node_attrs": {

                                                                                                                                      "author": {
                                                                                                                                        "author": "Javier Tognarelli et al",
                                                                                                                                        "value": "Javier Tognarelli et al"
                                                                                                                                      },
                                                                                                                                      "clade_membership": {
                                                                                                                                        "value": "20B"
                                                                                                                                      },
                                                                                                                                      "country": {
                                                                                                                                        "value": "Chile"
                                                                                                                                      },
                                                                                                                                      "div": 17,
                                                                                                                                      "division": {
                                                                                                                                        "value": "Biob\u00edo"
                                                                                                                                      },
                                                                                                                                      "division_exposure": {
                                                                                                                                        "value": "Biob\u00edo"
                                                                                                                                      },
                                                                                                                                      "gisaid_epi_isl": {
                                                                                                                                        "value": "EPI_ISL_746513"
                                                                                                                                      },
                                                                                                                                      "host": {
                                                                                                                                        "value": "Human"
                                                                                                                                      },
                                                                                                                                      "custom_location": {
                                                                                                                                        "confidence": {
                                                                                                                                          "South America": 0.9999999999999999
                                                                                                                                        },
                                                                                                                                        "entropy": -9.99866855976916e-13,
                                                                                                                                        "value": "South America"
                                                                                                                                      },
                                                                                                                                      "location": {
                                                                                                                                        "value": "Concepcion CL"
                                                                                                                                      },
                                                                                                                                      "num_date": {
                                                                                                                                        "confidence": [
                                                                                                                                          2020.766393442623,
                                                                                                                                          2020.766393442623
                                                                                                                                        ],
                                                                                                                                        "value": 2020.766393442623
                                                                                                                                      },
                                                                                                                                      "originating_lab": {
                                                                                                                                        "value": "Genetica Molecular and Subdepartamento de Virologia ISP Chile"
                                                                                                                                      },
                                                                                                                                      "pangolin_lineage": {
                                                                                                                                        "value": "B.1.1.314"
                                                                                                                                      },
                                                                                                                                      "recency": {
                                                                                                                                        "value": "Older"
                                                                                                                                      },
                                                                                                                                      "region": {
                                                                                                                                        "value": "South America"
                                                                                                                                      },
                                                                                                                                      "region_exposure": {
                                                                                                                                        "value": "South America"
                                                                                                                                      },

                                                                                                                                      "subclade_membership": {
                                                                                                                                        "value": "20B"
                                                                                                                                      },
                                                                                                                                      "submitting_lab": {
                                                                                                                                        "value": "Instituto de Salud Publica de Chile"
                                                                                                                                      },
                                                                                                                                      "url": "https://www.gisaid.org"
                                                                                                                                    }
                                                                                                                                  },
                                                                                                                                  {
                                                                                                                                    "branch_attrs": {
                                                                                                                                      "labels": {
                                                                                                                                        "aa": "ORF1a: N4358T; ORF9b: R32L"
                                                                                                                                      },
                                                                                                                                      "mutations": {
                                                                                                                                        "ORF1a": [
                                                                                                                                          "N4358T"
                                                                                                                                        ],
                                                                                                                                        "ORF9b": [
                                                                                                                                          "R32L"
                                                                                                                                        ],
                                                                                                                                        "nuc": [
                                                                                                                                          "A13338C",
                                                                                                                                          "G28378T"
                                                                                                                                        ]
                                                                                                                                      }
                                                                                                                                    },
                                                                                                                                    "name": "Chile/AN-195430/2020",
                                                                                                                                    "node_attrs": {

                                                                                                                                      "author": {
                                                                                                                                        "author": "Javier Tognarelli et al",
                                                                                                                                        "value": "Javier Tognarelli et al"
                                                                                                                                      },
                                                                                                                                      "clade_membership": {
                                                                                                                                        "value": "20B"
                                                                                                                                      },
                                                                                                                                      "country": {
                                                                                                                                        "value": "Chile"
                                                                                                                                      },
                                                                                                                                      "div": 19,
                                                                                                                                      "division": {
                                                                                                                                        "value": "Antofagasta"
                                                                                                                                      },
                                                                                                                                      "division_exposure": {
                                                                                                                                        "value": "Antofagasta"
                                                                                                                                      },
                                                                                                                                      "gisaid_epi_isl": {
                                                                                                                                        "value": "EPI_ISL_746498"
                                                                                                                                      },
                                                                                                                                      "host": {
                                                                                                                                        "value": "Human"
                                                                                                                                      },
                                                                                                                                      "custom_location": {
                                                                                                                                        "confidence": {
                                                                                                                                          "South America": 0.9999999999999999
                                                                                                                                        },
                                                                                                                                        "entropy": -9.99866855976916e-13,
                                                                                                                                        "value": "South America"
                                                                                                                                      },
                                                                                                                                      "location": {
                                                                                                                                        "value": "Antofagasta"
                                                                                                                                      },
                                                                                                                                      "num_date": {
                                                                                                                                        "confidence": [
                                                                                                                                          2020.75,
                                                                                                                                          2020.75
                                                                                                                                        ],
                                                                                                                                        "value": 2020.75
                                                                                                                                      },
                                                                                                                                      "originating_lab": {
                                                                                                                                        "value": "Genetica Molecular and Subdepartamento de Virologia ISP Chile"
                                                                                                                                      },
                                                                                                                                      "pangolin_lineage": {
                                                                                                                                        "value": "B.1.1.314"
                                                                                                                                      },
                                                                                                                                      "recency": {
                                                                                                                                        "value": "Older"
                                                                                                                                      },
                                                                                                                                      "region": {
                                                                                                                                        "value": "South America"
                                                                                                                                      },
                                                                                                                                      "region_exposure": {
                                                                                                                                        "value": "South America"
                                                                                                                                      },

                                                                                                                                      "subclade_membership": {
                                                                                                                                        "value": "20B"
                                                                                                                                      },
                                                                                                                                      "submitting_lab": {
                                                                                                                                        "value": "Instituto de Salud Publica de Chile"
                                                                                                                                      },
                                                                                                                                      "url": "https://www.gisaid.org"
                                                                                                                                    }
                                                                                                                                  },
                                                                                                                                  {
                                                                                                                                    "branch_attrs": {
                                                                                                                                      "mutations": {}
                                                                                                                                    },
                                                                                                                                    "name": "Chile/BI-178219/2020",
                                                                                                                                    "node_attrs": {

                                                                                                                                      "author": {
                                                                                                                                        "author": "Javier Tognarelli et al",
                                                                                                                                        "value": "Javier Tognarelli et al"
                                                                                                                                      },
                                                                                                                                      "clade_membership": {
                                                                                                                                        "value": "20B"
                                                                                                                                      },
                                                                                                                                      "country": {
                                                                                                                                        "value": "Chile"
                                                                                                                                      },
                                                                                                                                      "div": 17,
                                                                                                                                      "division": {
                                                                                                                                        "value": "Biob\u00edo"
                                                                                                                                      },
                                                                                                                                      "division_exposure": {
                                                                                                                                        "value": "Biob\u00edo"
                                                                                                                                      },
                                                                                                                                      "gisaid_epi_isl": {
                                                                                                                                        "value": "EPI_ISL_746509"
                                                                                                                                      },
                                                                                                                                      "host": {
                                                                                                                                        "value": "Human"
                                                                                                                                      },
                                                                                                                                      "custom_location": {
                                                                                                                                        "confidence": {
                                                                                                                                          "South America": 0.9999999999999999
                                                                                                                                        },
                                                                                                                                        "entropy": -9.99866855976916e-13,
                                                                                                                                        "value": "South America"
                                                                                                                                      },
                                                                                                                                      "location": {
                                                                                                                                        "value": "Concepcion CL"
                                                                                                                                      },
                                                                                                                                      "num_date": {
                                                                                                                                        "confidence": [
                                                                                                                                          2020.7035519125684,
                                                                                                                                          2020.7035519125684
                                                                                                                                        ],
                                                                                                                                        "value": 2020.7035519125684
                                                                                                                                      },
                                                                                                                                      "originating_lab": {
                                                                                                                                        "value": "Genetica Molecular and Subdepartamento de Virologia ISP Chile"
                                                                                                                                      },
                                                                                                                                      "pangolin_lineage": {
                                                                                                                                        "value": "B.1.1.314"
                                                                                                                                      },
                                                                                                                                      "recency": {
                                                                                                                                        "value": "Older"
                                                                                                                                      },
                                                                                                                                      "region": {
                                                                                                                                        "value": "South America"
                                                                                                                                      },
                                                                                                                                      "region_exposure": {
                                                                                                                                        "value": "South America"
                                                                                                                                      },

                                                                                                                                      "subclade_membership": {
                                                                                                                                        "value": "20B"
                                                                                                                                      },
                                                                                                                                      "submitting_lab": {
                                                                                                                                        "value": "Instituto de Salud Publica de Chile"
                                                                                                                                      },
                                                                                                                                      "url": "https://www.gisaid.org"
                                                                                                                                    }
                                                                                                                                  }
                                                                                                                                ],
                                                                                                                                "name": "NODE_0003868",
                                                                                                                                "node_attrs": {
                                                                                                                                  "clade_membership": {
                                                                                                                                    "value": "20B"
                                                                                                                                  },
                                                                                                                                  "div": 17,
                                                                                                                                  "custom_location": {
                                                                                                                                    "confidence": {
                                                                                                                                      "South America": 0.9998499635691463
                                                                                                                                    },
                                                                                                                                    "entropy": 0.001581629706466786,
                                                                                                                                    "value": "South America"
                                                                                                                                  },
                                                                                                                                  "num_date": {
                                                                                                                                    "confidence": [
                                                                                                                                      2020.6676217996956,
                                                                                                                                      2020.7035519125684
                                                                                                                                    ],
                                                                                                                                    "value": 2020.7035519125684
                                                                                                                                  },
                                                                                                                                  "subclade_membership": {
                                                                                                                                    "value": "20B"
                                                                                                                                  }
                                                                                                                                }
                                                                                                                              }
                                                                                                                            ],
                                                                                                                            "name": "NODE_0003866",
                                                                                                                            "node_attrs": {
                                                                                                                              "clade_membership": {
                                                                                                                                "value": "20B"
                                                                                                                              },
                                                                                                                              "div": 12,
                                                                                                                              "custom_location": {
                                                                                                                                "confidence": {
                                                                                                                                  "Europe": 0.0013359252070877963,
                                                                                                                                  "South America": 0.9980181165692498
                                                                                                                                },
                                                                                                                                "entropy": 0.016424719018721848,
                                                                                                                                "value": "South America"
                                                                                                                              },
                                                                                                                              "num_date": {
                                                                                                                                "confidence": [
                                                                                                                                  2020.3701349119715,
                                                                                                                                  2020.6181659914616
                                                                                                                                ],
                                                                                                                                "value": 2020.5002506061019
                                                                                                                              },
                                                                                                                              "subclade_membership": {
                                                                                                                                "value": "20B"
                                                                                                                              }
                                                                                                                            }
                                                                                                                          }
                                                                                                                        ],
                                                                                                                        "name": "NODE_0002507",
                                                                                                                        "node_attrs": {
                                                                                                                          "clade_membership": {
                                                                                                                            "value": "20B"
                                                                                                                          },
                                                                                                                          "div": 11,
                                                                                                                          "custom_location": {
                                                                                                                            "confidence": {
                                                                                                                              "Europe": 0.0013841880053936245,
                                                                                                                              "South America": 0.9977906603012932
                                                                                                                            },
                                                                                                                            "entropy": 0.01822748155997136,
                                                                                                                            "value": "South America"
                                                                                                                          },
                                                                                                                          "num_date": {
                                                                                                                            "confidence": [
                                                                                                                              2020.3059129805079,
                                                                                                                              2020.5376313823697
                                                                                                                            ],
                                                                                                                            "value": 2020.4422857391921
                                                                                                                          },
                                                                                                                          "subclade_membership": {
                                                                                                                            "value": "20B"
                                                                                                                          }
                                                                                                                        }
                                                                                                                      }
                                                                                                                    ],
                                                                                                                    "name": "NODE_0003862",
                                                                                                                    "node_attrs": {
                                                                                                                      "clade_membership": {
                                                                                                                        "value": "20B"
                                                                                                                      },
                                                                                                                      "div": 11,
                                                                                                                      "custom_location": {
                                                                                                                        "confidence": {
                                                                                                                          "Brazil": 0.0028485171471789405,
                                                                                                                          "South America": 0.9965052474479563
                                                                                                                        },
                                                                                                                        "entropy": 0.025328188401754388,
                                                                                                                        "value": "South America"
                                                                                                                      },
                                                                                                                      "num_date": {
                                                                                                                        "confidence": [
                                                                                                                          2020.3257029212741,
                                                                                                                          2020.3592896174864
                                                                                                                        ],
                                                                                                                        "value": 2020.3592896174864
                                                                                                                      },
                                                                                                                      "subclade_membership": {
                                                                                                                        "value": "20B"
                                                                                                                      }
                                                                                                                    }
                                                                                                                  },
                                                                                                                  {
                                                                                                                    "branch_attrs": {
                                                                                                                      "mutations": {}
                                                                                                                    },
                                                                                                                    "children": [
                                                                                                                      {
                                                                                                                        "branch_attrs": {
                                                                                                                          "labels": {
                                                                                                                            "aa": "ORF1b: K1537R, V2073L"
                                                                                                                          },
                                                                                                                          "mutations": {
                                                                                                                            "ORF1b": [
                                                                                                                              "K1537R",
                                                                                                                              "V2073L"
                                                                                                                            ],
                                                                                                                            "nuc": [
                                                                                                                              "C478T",
                                                                                                                              "A18077G",
                                                                                                                              "G19684T",
                                                                                                                              "G26230T",
                                                                                                                              "C26894T"
                                                                                                                            ]
                                                                                                                          }
                                                                                                                        },
                                                                                                                        "name": "Brazil/11474CVL/2020",
                                                                                                                        "node_attrs": {

                                                                                                                          "author": {
                                                                                                                            "author": "Sant'Anna et al.",
                                                                                                                            "value": "Sant'Anna et al."
                                                                                                                          },
                                                                                                                          "clade_membership": {
                                                                                                                            "value": "20B"
                                                                                                                          },
                                                                                                                          "country": {
                                                                                                                            "value": "Brazil"
                                                                                                                          },
                                                                                                                          "div": 14,
                                                                                                                          "division": {
                                                                                                                            "value": "Rio Grande do Sul"
                                                                                                                          },
                                                                                                                          "division_exposure": {
                                                                                                                            "value": "Rio Grande do Sul"
                                                                                                                          },
                                                                                                                          "host": {
                                                                                                                            "value": "human"
                                                                                                                          },
                                                                                                                          "custom_location": {
                                                                                                                            "confidence": {
                                                                                                                              "Rio Grande do Sul": 1.0
                                                                                                                            },
                                                                                                                            "entropy": -1.000088900581841e-12,
                                                                                                                            "value": "Rio Grande do Sul"
                                                                                                                          },
                                                                                                                          "location": {
                                                                                                                            "value": "Dois Irm\u00e3os"
                                                                                                                          },
                                                                                                                          "num_date": {
                                                                                                                            "confidence": [
                                                                                                                              2020.5860655737704,
                                                                                                                              2020.5860655737704
                                                                                                                            ],
                                                                                                                            "value": 2020.5860655737704
                                                                                                                          },
                                                                                                                          "originating_lab": {
                                                                                                                            "value": "Hospital Dia e Pronto Atendimento"
                                                                                                                          },
                                                                                                                          "pangolin_lineage": {
                                                                                                                            "value": "B.1.1.33"
                                                                                                                          },
                                                                                                                          "recency": {
                                                                                                                            "value": "1-2 days ago"
                                                                                                                          },
                                                                                                                          "regiao": {
                                                                                                                            "value": "novo_hamburgo"
                                                                                                                          },
                                                                                                                          "region": {
                                                                                                                            "value": "South America"
                                                                                                                          },
                                                                                                                          "region_exposure": {
                                                                                                                            "value": "South America"
                                                                                                                          },

                                                                                                                          "subclade_membership": {
                                                                                                                            "value": "20B"
                                                                                                                          },
                                                                                                                          "submitting_lab": {
                                                                                                                            "value": "epiclin"
                                                                                                                          }
                                                                                                                        }
                                                                                                                      },
                                                                                                                      {
                                                                                                                        "branch_attrs": {
                                                                                                                          "labels": {
                                                                                                                            "aa": "ORF1a: G3072C; ORF7a: Q62*"
                                                                                                                          },
                                                                                                                          "mutations": {
                                                                                                                            "ORF1a": [
                                                                                                                              "G3072C"
                                                                                                                            ],
                                                                                                                            "ORF7a": [
                                                                                                                              "Q62*"
                                                                                                                            ],
                                                                                                                            "nuc": [
                                                                                                                              "G9479T",
                                                                                                                              "C27577T"
                                                                                                                            ]
                                                                                                                          }
                                                                                                                        },
                                                                                                                        "children": [
                                                                                                                          {
                                                                                                                            "branch_attrs": {
                                                                                                                              "labels": {
                                                                                                                                "aa": "ORF1a: E632G, N997Y, A2345V, E4313D"
                                                                                                                              },
                                                                                                                              "mutations": {
                                                                                                                                "ORF1a": [
                                                                                                                                  "E632G",
                                                                                                                                  "N997Y",
                                                                                                                                  "A2345V",
                                                                                                                                  "E4313D"
                                                                                                                                ],
                                                                                                                                "nuc": [
                                                                                                                                  "A2160G",
                                                                                                                                  "A3254T",
                                                                                                                                  "C7299T",
                                                                                                                                  "C10039A",
                                                                                                                                  "A13204T",
                                                                                                                                  "G29755T"
                                                                                                                                ]
                                                                                                                              }
                                                                                                                            },
                                                                                                                            "name": "Brazil/7774CVL/2020",
                                                                                                                            "node_attrs": {

                                                                                                                              "author": {
                                                                                                                                "author": "Sant'Anna et al.",
                                                                                                                                "value": "Sant'Anna et al."
                                                                                                                              },
                                                                                                                              "clade_membership": {
                                                                                                                                "value": "20B"
                                                                                                                              },
                                                                                                                              "country": {
                                                                                                                                "value": "Brazil"
                                                                                                                              },
                                                                                                                              "div": 17,
                                                                                                                              "division": {
                                                                                                                                "value": "Rio Grande do Sul"
                                                                                                                              },
                                                                                                                              "division_exposure": {
                                                                                                                                "value": "Rio Grande do Sul"
                                                                                                                              },
                                                                                                                              "host": {
                                                                                                                                "value": "human"
                                                                                                                              },
                                                                                                                              "custom_location": {
                                                                                                                                "confidence": {
                                                                                                                                  "Rio Grande do Sul": 1.0
                                                                                                                                },
                                                                                                                                "entropy": -1.000088900581841e-12,
                                                                                                                                "value": "Rio Grande do Sul"
                                                                                                                              },
                                                                                                                              "location": {
                                                                                                                                "value": "Sapucaia do Sul"
                                                                                                                              },
                                                                                                                              "num_date": {
                                                                                                                                "confidence": [
                                                                                                                                  2020.5396174863388,
                                                                                                                                  2020.5396174863388
                                                                                                                                ],
                                                                                                                                "value": 2020.5396174863388
                                                                                                                              },
                                                                                                                              "originating_lab": {
                                                                                                                                "value": "Unidade de Pronto Atendimento de Sapucaia do Sul"
                                                                                                                              },
                                                                                                                              "pangolin_lineage": {
                                                                                                                                "value": "B.1.1.33"
                                                                                                                              },
                                                                                                                              "recency": {
                                                                                                                                "value": "1-2 days ago"
                                                                                                                              },
                                                                                                                              "regiao": {
                                                                                                                                "value": "canoas"
                                                                                                                              },
                                                                                                                              "region": {
                                                                                                                                "value": "South America"
                                                                                                                              },
                                                                                                                              "region_exposure": {
                                                                                                                                "value": "South America"
                                                                                                                              },

                                                                                                                              "subclade_membership": {
                                                                                                                                "value": "20B"
                                                                                                                              },
                                                                                                                              "submitting_lab": {
                                                                                                                                "value": "epiclin"
                                                                                                                              }
                                                                                                                            }
                                                                                                                          },
                                                                                                                          {
                                                                                                                            "branch_attrs": {
                                                                                                                              "mutations": {
                                                                                                                                "nuc": [
                                                                                                                                  "C5173T"
                                                                                                                                ]
                                                                                                                              }
                                                                                                                            },
                                                                                                                            "children": [
                                                                                                                              {
                                                                                                                                "branch_attrs": {
                                                                                                                                  "labels": {
                                                                                                                                    "aa": "ORF1b: K2557R; S: G181R, L849F"
                                                                                                                                  },
                                                                                                                                  "mutations": {
                                                                                                                                    "ORF1b": [
                                                                                                                                      "K2557R"
                                                                                                                                    ],
                                                                                                                                    "S": [
                                                                                                                                      "G181R",
                                                                                                                                      "L849F"
                                                                                                                                    ],
                                                                                                                                    "nuc": [
                                                                                                                                      "C9080T",
                                                                                                                                      "A21137G",
                                                                                                                                      "G22103A",
                                                                                                                                      "C24107T"
                                                                                                                                    ]
                                                                                                                                  }
                                                                                                                                },
                                                                                                                                "name": "Brazil/17114CVL/2020",
                                                                                                                                "node_attrs": {

                                                                                                                                  "author": {
                                                                                                                                    "author": "Sant'Anna et al.",
                                                                                                                                    "value": "Sant'Anna et al."
                                                                                                                                  },
                                                                                                                                  "clade_membership": {
                                                                                                                                    "value": "20B"
                                                                                                                                  },
                                                                                                                                  "country": {
                                                                                                                                    "value": "Brazil"
                                                                                                                                  },
                                                                                                                                  "div": 16,
                                                                                                                                  "division": {
                                                                                                                                    "value": "Rio Grande do Sul"
                                                                                                                                  },
                                                                                                                                  "division_exposure": {
                                                                                                                                    "value": "Rio Grande do Sul"
                                                                                                                                  },
                                                                                                                                  "host": {
                                                                                                                                    "value": "human"
                                                                                                                                  },
                                                                                                                                  "custom_location": {
                                                                                                                                    "confidence": {
                                                                                                                                      "Rio Grande do Sul": 1.0
                                                                                                                                    },
                                                                                                                                    "entropy": -1.000088900581841e-12,
                                                                                                                                    "value": "Rio Grande do Sul"
                                                                                                                                  },
                                                                                                                                  "location": {
                                                                                                                                    "value": "Canoas"
                                                                                                                                  },
                                                                                                                                  "num_date": {
                                                                                                                                    "confidence": [
                                                                                                                                      2020.6653005464482,
                                                                                                                                      2020.6653005464482
                                                                                                                                    ],
                                                                                                                                    "value": 2020.6653005464482
                                                                                                                                  },
                                                                                                                                  "originating_lab": {
                                                                                                                                    "value": "DIRETORIA DE VIGILANCIA EM SAUDE"
                                                                                                                                  },
                                                                                                                                  "pangolin_lineage": {
                                                                                                                                    "value": "B.1.1.33"
                                                                                                                                  },
                                                                                                                                  "recency": {
                                                                                                                                    "value": "1-2 days ago"
                                                                                                                                  },
                                                                                                                                  "regiao": {
                                                                                                                                    "value": "canoas"
                                                                                                                                  },
                                                                                                                                  "region": {
                                                                                                                                    "value": "South America"
                                                                                                                                  },
                                                                                                                                  "region_exposure": {
                                                                                                                                    "value": "South America"
                                                                                                                                  },

                                                                                                                                  "subclade_membership": {
                                                                                                                                    "value": "20B"
                                                                                                                                  },
                                                                                                                                  "submitting_lab": {
                                                                                                                                    "value": "epiclin"
                                                                                                                                  }
                                                                                                                                }
                                                                                                                              },
                                                                                                                              {
                                                                                                                                "branch_attrs": {
                                                                                                                                  "labels": {
                                                                                                                                    "aa": "N: P13L; ORF1a: F2780L, S4398L; ORF1b: V486I; ORF8: Q18*; ORF9b: P10S"
                                                                                                                                  },
                                                                                                                                  "mutations": {
                                                                                                                                    "N": [
                                                                                                                                      "P13L"
                                                                                                                                    ],
                                                                                                                                    "ORF1a": [
                                                                                                                                      "F2780L",
                                                                                                                                      "S4398L"
                                                                                                                                    ],
                                                                                                                                    "ORF1b": [
                                                                                                                                      "V486I"
                                                                                                                                    ],
                                                                                                                                    "ORF8": [
                                                                                                                                      "Q18*"
                                                                                                                                    ],
                                                                                                                                    "ORF9b": [
                                                                                                                                      "P10S"
                                                                                                                                    ],
                                                                                                                                    "nuc": [
                                                                                                                                      "C8605A",
                                                                                                                                      "C13458T",
                                                                                                                                      "G14923A",
                                                                                                                                      "A19257G",
                                                                                                                                      "C27945T",
                                                                                                                                      "C28311T"
                                                                                                                                    ]
                                                                                                                                  }
                                                                                                                                },
                                                                                                                                "name": "Brazil/17766CVL/2020",
                                                                                                                                "node_attrs": {

                                                                                                                                  "author": {
                                                                                                                                    "author": "Sant'Anna et al.",
                                                                                                                                    "value": "Sant'Anna et al."
                                                                                                                                  },
                                                                                                                                  "clade_membership": {
                                                                                                                                    "value": "20B"
                                                                                                                                  },
                                                                                                                                  "country": {
                                                                                                                                    "value": "Brazil"
                                                                                                                                  },
                                                                                                                                  "div": 18,
                                                                                                                                  "division": {
                                                                                                                                    "value": "Rio Grande do Sul"
                                                                                                                                  },
                                                                                                                                  "division_exposure": {
                                                                                                                                    "value": "Rio Grande do Sul"
                                                                                                                                  },
                                                                                                                                  "host": {
                                                                                                                                    "value": "human"
                                                                                                                                  },
                                                                                                                                  "custom_location": {
                                                                                                                                    "confidence": {
                                                                                                                                      "Rio Grande do Sul": 1.0
                                                                                                                                    },
                                                                                                                                    "entropy": -1.000088900581841e-12,
                                                                                                                                    "value": "Rio Grande do Sul"
                                                                                                                                  },
                                                                                                                                  "location": {
                                                                                                                                    "value": "Sapucaia do Sul"
                                                                                                                                  },
                                                                                                                                  "num_date": {
                                                                                                                                    "confidence": [
                                                                                                                                      2020.6762295081967,
                                                                                                                                      2020.6762295081967
                                                                                                                                    ],
                                                                                                                                    "value": 2020.6762295081967
                                                                                                                                  },
                                                                                                                                  "originating_lab": {
                                                                                                                                    "value": "UNIDADE DE PRONTO ATENDIMENTO DE SAPUCAIA DO SUL UPA"
                                                                                                                                  },
                                                                                                                                  "pangolin_lineage": {
                                                                                                                                    "value": "B.1.1.33"
                                                                                                                                  },
                                                                                                                                  "recency": {
                                                                                                                                    "value": "1-2 days ago"
                                                                                                                                  },
                                                                                                                                  "regiao": {
                                                                                                                                    "value": "canoas"
                                                                                                                                  },
                                                                                                                                  "region": {
                                                                                                                                    "value": "South America"
                                                                                                                                  },
                                                                                                                                  "region_exposure": {
                                                                                                                                    "value": "South America"
                                                                                                                                  },

                                                                                                                                  "subclade_membership": {
                                                                                                                                    "value": "20B"
                                                                                                                                  },
                                                                                                                                  "submitting_lab": {
                                                                                                                                    "value": "epiclin"
                                                                                                                                  }
                                                                                                                                }
                                                                                                                              },
                                                                                                                              {
                                                                                                                                "branch_attrs": {
                                                                                                                                  "mutations": {}
                                                                                                                                },
                                                                                                                                "children": [
                                                                                                                                  {
                                                                                                                                    "branch_attrs": {
                                                                                                                                      "mutations": {
                                                                                                                                        "nuc": [
                                                                                                                                          "C11620T",
                                                                                                                                          "G29692C"
                                                                                                                                        ]
                                                                                                                                      }
                                                                                                                                    },
                                                                                                                                    "children": [
                                                                                                                                      {
                                                                                                                                        "branch_attrs": {
                                                                                                                                          "mutations": {}
                                                                                                                                        },
                                                                                                                                        "name": "Brazil/17663CVL/2020",
                                                                                                                                        "node_attrs": {

                                                                                                                                          "author": {
                                                                                                                                            "author": "Sant'Anna et al.",
                                                                                                                                            "value": "Sant'Anna et al."
                                                                                                                                          },
                                                                                                                                          "clade_membership": {
                                                                                                                                            "value": "20B"
                                                                                                                                          },
                                                                                                                                          "country": {
                                                                                                                                            "value": "Brazil"
                                                                                                                                          },
                                                                                                                                          "div": 14,
                                                                                                                                          "division": {
                                                                                                                                            "value": "Rio Grande do Sul"
                                                                                                                                          },
                                                                                                                                          "division_exposure": {
                                                                                                                                            "value": "Rio Grande do Sul"
                                                                                                                                          },
                                                                                                                                          "host": {
                                                                                                                                            "value": "human"
                                                                                                                                          },
                                                                                                                                          "custom_location": {
                                                                                                                                            "confidence": {
                                                                                                                                              "Rio Grande do Sul": 1.0
                                                                                                                                            },
                                                                                                                                            "entropy": -1.000088900581841e-12,
                                                                                                                                            "value": "Rio Grande do Sul"
                                                                                                                                          },
                                                                                                                                          "location": {
                                                                                                                                            "value": "Vera Cruz"
                                                                                                                                          },
                                                                                                                                          "num_date": {
                                                                                                                                            "confidence": [
                                                                                                                                              2020.6734972677596,
                                                                                                                                              2020.6734972677596
                                                                                                                                            ],
                                                                                                                                            "value": 2020.6734972677596
                                                                                                                                          },
                                                                                                                                          "originating_lab": {
                                                                                                                                            "value": "DIRETORIA DE VIGILANCIA EM SAUDE"
                                                                                                                                          },
                                                                                                                                          "pangolin_lineage": {
                                                                                                                                            "value": "B.1.1.33"
                                                                                                                                          },
                                                                                                                                          "recency": {
                                                                                                                                            "value": "1-2 days ago"
                                                                                                                                          },
                                                                                                                                          "regiao": {
                                                                                                                                            "value": "santa_cruz_do_sul"
                                                                                                                                          },
                                                                                                                                          "region": {
                                                                                                                                            "value": "South America"
                                                                                                                                          },
                                                                                                                                          "region_exposure": {
                                                                                                                                            "value": "South America"
                                                                                                                                          },

                                                                                                                                          "subclade_membership": {
                                                                                                                                            "value": "20B"
                                                                                                                                          },
                                                                                                                                          "submitting_lab": {
                                                                                                                                            "value": "epiclin"
                                                                                                                                          }
                                                                                                                                        }
                                                                                                                                      },
                                                                                                                                      {
                                                                                                                                        "branch_attrs": {
                                                                                                                                          "mutations": {
                                                                                                                                            "nuc": [
                                                                                                                                              "T26987C"
                                                                                                                                            ]
                                                                                                                                          }
                                                                                                                                        },
                                                                                                                                        "children": [
                                                                                                                                          {
                                                                                                                                            "branch_attrs": {
                                                                                                                                              "mutations": {}
                                                                                                                                            },
                                                                                                                                            "name": "Brazil/22663CVL/2020",
                                                                                                                                            "node_attrs": {

                                                                                                                                              "author": {
                                                                                                                                                "author": "Sant'Anna et al.",
                                                                                                                                                "value": "Sant'Anna et al."
                                                                                                                                              },
                                                                                                                                              "clade_membership": {
                                                                                                                                                "value": "20B"
                                                                                                                                              },
                                                                                                                                              "country": {
                                                                                                                                                "value": "Brazil"
                                                                                                                                              },
                                                                                                                                              "div": 15,
                                                                                                                                              "division": {
                                                                                                                                                "value": "Rio Grande do Sul"
                                                                                                                                              },
                                                                                                                                              "division_exposure": {
                                                                                                                                                "value": "Rio Grande do Sul"
                                                                                                                                              },
                                                                                                                                              "host": {
                                                                                                                                                "value": "human"
                                                                                                                                              },
                                                                                                                                              "custom_location": {
                                                                                                                                                "confidence": {
                                                                                                                                                  "Rio Grande do Sul": 1.0
                                                                                                                                                },
                                                                                                                                                "entropy": -1.000088900581841e-12,
                                                                                                                                                "value": "Rio Grande do Sul"
                                                                                                                                              },
                                                                                                                                              "location": {
                                                                                                                                                "value": "Porto Alegre"
                                                                                                                                              },
                                                                                                                                              "num_date": {
                                                                                                                                                "confidence": [
                                                                                                                                                  2020.7718579234972,
                                                                                                                                                  2020.7718579234972
                                                                                                                                                ],
                                                                                                                                                "value": 2020.7718579234972
                                                                                                                                              },
                                                                                                                                              "originating_lab": {
                                                                                                                                                "value": "Coordenadoria Geral de Vigil\u00e2ncia em Sa\u00fade \u00b7 Vigil\u00e2ncia em Sa\u00fade"
                                                                                                                                              },
                                                                                                                                              "pangolin_lineage": {
                                                                                                                                                "value": "B.1.1.33"
                                                                                                                                              },
                                                                                                                                              "recency": {
                                                                                                                                                "value": "1-2 days ago"
                                                                                                                                              },
                                                                                                                                              "regiao": {
                                                                                                                                                "value": "porto_alegre"
                                                                                                                                              },
                                                                                                                                              "region": {
                                                                                                                                                "value": "South America"
                                                                                                                                              },
                                                                                                                                              "region_exposure": {
                                                                                                                                                "value": "South America"
                                                                                                                                              },

                                                                                                                                              "subclade_membership": {
                                                                                                                                                "value": "20B"
                                                                                                                                              },
                                                                                                                                              "submitting_lab": {
                                                                                                                                                "value": "epiclin"
                                                                                                                                              }
                                                                                                                                            }
                                                                                                                                          },
                                                                                                                                          {
                                                                                                                                            "branch_attrs": {
                                                                                                                                              "labels": {
                                                                                                                                                "aa": "ORF1b: G99S"
                                                                                                                                              },
                                                                                                                                              "mutations": {
                                                                                                                                                "ORF1b": [
                                                                                                                                                  "G99S"
                                                                                                                                                ],
                                                                                                                                                "nuc": [
                                                                                                                                                  "G13762A"
                                                                                                                                                ]
                                                                                                                                              }
                                                                                                                                            },
                                                                                                                                            "name": "Brazil/22683CVL/2020",
                                                                                                                                            "node_attrs": {

                                                                                                                                              "author": {
                                                                                                                                                "author": "Sant'Anna et al.",
                                                                                                                                                "value": "Sant'Anna et al."
                                                                                                                                              },
                                                                                                                                              "clade_membership": {
                                                                                                                                                "value": "20B"
                                                                                                                                              },
                                                                                                                                              "country": {
                                                                                                                                                "value": "Brazil"
                                                                                                                                              },
                                                                                                                                              "div": 16,
                                                                                                                                              "division": {
                                                                                                                                                "value": "Rio Grande do Sul"
                                                                                                                                              },
                                                                                                                                              "division_exposure": {
                                                                                                                                                "value": "Rio Grande do Sul"
                                                                                                                                              },
                                                                                                                                              "host": {
                                                                                                                                                "value": "human"
                                                                                                                                              },
                                                                                                                                              "custom_location": {
                                                                                                                                                "confidence": {
                                                                                                                                                  "Rio Grande do Sul": 1.0
                                                                                                                                                },
                                                                                                                                                "entropy": -1.000088900581841e-12,
                                                                                                                                                "value": "Rio Grande do Sul"
                                                                                                                                              },
                                                                                                                                              "location": {
                                                                                                                                                "value": "Porto Alegre"
                                                                                                                                              },
                                                                                                                                              "num_date": {
                                                                                                                                                "confidence": [
                                                                                                                                                  2020.7718579234972,
                                                                                                                                                  2020.7718579234972
                                                                                                                                                ],
                                                                                                                                                "value": 2020.7718579234972
                                                                                                                                              },
                                                                                                                                              "originating_lab": {
                                                                                                                                                "value": "COORDENADORIA GERAL DE VIGILANCIA EM SAUDE"
                                                                                                                                              },
                                                                                                                                              "pangolin_lineage": {
                                                                                                                                                "value": "B.1.1.33"
                                                                                                                                              },
                                                                                                                                              "recency": {
                                                                                                                                                "value": "1-2 days ago"
                                                                                                                                              },
                                                                                                                                              "regiao": {
                                                                                                                                                "value": "porto_alegre"
                                                                                                                                              },
                                                                                                                                              "region": {
                                                                                                                                                "value": "South America"
                                                                                                                                              },
                                                                                                                                              "region_exposure": {
                                                                                                                                                "value": "South America"
                                                                                                                                              },

                                                                                                                                              "subclade_membership": {
                                                                                                                                                "value": "20B"
                                                                                                                                              },
                                                                                                                                              "submitting_lab": {
                                                                                                                                                "value": "epiclin"
                                                                                                                                              }
                                                                                                                                            }
                                                                                                                                          }
                                                                                                                                        ],
                                                                                                                                        "name": "NODE_0003600",
                                                                                                                                        "node_attrs": {
                                                                                                                                          "clade_membership": {
                                                                                                                                            "value": "20B"
                                                                                                                                          },
                                                                                                                                          "div": 15,
                                                                                                                                          "custom_location": {
                                                                                                                                            "confidence": {
                                                                                                                                              "Rio Grande do Sul": 0.9992270024049534
                                                                                                                                            },
                                                                                                                                            "entropy": 0.006319240364016172,
                                                                                                                                            "value": "Rio Grande do Sul"
                                                                                                                                          },
                                                                                                                                          "num_date": {
                                                                                                                                            "confidence": [
                                                                                                                                              2020.7002917658683,
                                                                                                                                              2020.7697505720346
                                                                                                                                            ],
                                                                                                                                            "value": 2020.7516417624115
                                                                                                                                          },
                                                                                                                                          "subclade_membership": {
                                                                                                                                            "value": "20B"
                                                                                                                                          }
                                                                                                                                        }
                                                                                                                                      }
                                                                                                                                    ],
                                                                                                                                    "name": "NODE_0003599",
                                                                                                                                    "node_attrs": {
                                                                                                                                      "clade_membership": {
                                                                                                                                        "value": "20B"
                                                                                                                                      },
                                                                                                                                      "div": 14,
                                                                                                                                      "custom_location": {
                                                                                                                                        "confidence": {
                                                                                                                                          "Rio Grande do Sul": 0.9991599182845498
                                                                                                                                        },
                                                                                                                                        "entropy": 0.006797411121198244,
                                                                                                                                        "value": "Rio Grande do Sul"
                                                                                                                                      },
                                                                                                                                      "num_date": {
                                                                                                                                        "confidence": [
                                                                                                                                          2020.621349483153,
                                                                                                                                          2020.6734972677596
                                                                                                                                        ],
                                                                                                                                        "value": 2020.6734972677596
                                                                                                                                      },
                                                                                                                                      "subclade_membership": {
                                                                                                                                        "value": "20B"
                                                                                                                                      }
                                                                                                                                    }
                                                                                                                                  },
                                                                                                                                  {
                                                                                                                                    "branch_attrs": {
                                                                                                                                      "mutations": {}
                                                                                                                                    },
                                                                                                                                    "children": [
                                                                                                                                      {
                                                                                                                                        "branch_attrs": {
                                                                                                                                          "mutations": {
                                                                                                                                            "nuc": [
                                                                                                                                              "C23557A"
                                                                                                                                            ]
                                                                                                                                          }
                                                                                                                                        },
                                                                                                                                        "name": "Brazil/18805CVL/2020",
                                                                                                                                        "node_attrs": {

                                                                                                                                          "author": {
                                                                                                                                            "author": "Sant'Anna et al.",
                                                                                                                                            "value": "Sant'Anna et al."
                                                                                                                                          },
                                                                                                                                          "clade_membership": {
                                                                                                                                            "value": "20B"
                                                                                                                                          },
                                                                                                                                          "country": {
                                                                                                                                            "value": "Brazil"
                                                                                                                                          },
                                                                                                                                          "div": 13,
                                                                                                                                          "division": {
                                                                                                                                            "value": "Rio Grande do Sul"
                                                                                                                                          },
                                                                                                                                          "division_exposure": {
                                                                                                                                            "value": "Rio Grande do Sul"
                                                                                                                                          },
                                                                                                                                          "host": {
                                                                                                                                            "value": "human"
                                                                                                                                          },
                                                                                                                                          "custom_location": {
                                                                                                                                            "confidence": {
                                                                                                                                              "Rio Grande do Sul": 1.0
                                                                                                                                            },
                                                                                                                                            "entropy": -1.000088900581841e-12,
                                                                                                                                            "value": "Rio Grande do Sul"
                                                                                                                                          },
                                                                                                                                          "location": {
                                                                                                                                            "value": "Canoas"
                                                                                                                                          },
                                                                                                                                          "num_date": {
                                                                                                                                            "confidence": [
                                                                                                                                              2020.698087431694,
                                                                                                                                              2020.698087431694
                                                                                                                                            ],
                                                                                                                                            "value": 2020.698087431694
                                                                                                                                          },
                                                                                                                                          "originating_lab": {
                                                                                                                                            "value": "DIRETORIA DE VIGILANCIA EM SAUDE"
                                                                                                                                          },
                                                                                                                                          "pangolin_lineage": {
                                                                                                                                            "value": "B.1.1.33"
                                                                                                                                          },
                                                                                                                                          "recency": {
                                                                                                                                            "value": "1-2 days ago"
                                                                                                                                          },
                                                                                                                                          "regiao": {
                                                                                                                                            "value": "canoas"
                                                                                                                                          },
                                                                                                                                          "region": {
                                                                                                                                            "value": "South America"
                                                                                                                                          },
                                                                                                                                          "region_exposure": {
                                                                                                                                            "value": "South America"
                                                                                                                                          },

                                                                                                                                          "subclade_membership": {
                                                                                                                                            "value": "20B"
                                                                                                                                          },
                                                                                                                                          "submitting_lab": {
                                                                                                                                            "value": "epiclin"
                                                                                                                                          }
                                                                                                                                        }
                                                                                                                                      },
                                                                                                                                      {
                                                                                                                                        "branch_attrs": {
                                                                                                                                          "mutations": {}
                                                                                                                                        },
                                                                                                                                        "children": [
                                                                                                                                          {
                                                                                                                                            "branch_attrs": {
                                                                                                                                              "labels": {
                                                                                                                                                "aa": "ORF1a: M2565I"
                                                                                                                                              },
                                                                                                                                              "mutations": {
                                                                                                                                                "ORF1a": [
                                                                                                                                                  "M2565I"
                                                                                                                                                ],
                                                                                                                                                "nuc": [
                                                                                                                                                  "G7960T",
                                                                                                                                                  "T27384C"
                                                                                                                                                ]
                                                                                                                                              }
                                                                                                                                            },
                                                                                                                                            "name": "Brazil/25854CVL/2020",
                                                                                                                                            "node_attrs": {

                                                                                                                                              "author": {
                                                                                                                                                "author": "Sant'Anna et al.",
                                                                                                                                                "value": "Sant'Anna et al."
                                                                                                                                              },
                                                                                                                                              "clade_membership": {
                                                                                                                                                "value": "20B"
                                                                                                                                              },
                                                                                                                                              "country": {
                                                                                                                                                "value": "Brazil"
                                                                                                                                              },
                                                                                                                                              "div": 14,
                                                                                                                                              "division": {
                                                                                                                                                "value": "Rio Grande do Sul"
                                                                                                                                              },
                                                                                                                                              "division_exposure": {
                                                                                                                                                "value": "Rio Grande do Sul"
                                                                                                                                              },
                                                                                                                                              "host": {
                                                                                                                                                "value": "human"
                                                                                                                                              },
                                                                                                                                              "custom_location": {
                                                                                                                                                "confidence": {
                                                                                                                                                  "Rio Grande do Sul": 1.0
                                                                                                                                                },
                                                                                                                                                "entropy": -1.000088900581841e-12,
                                                                                                                                                "value": "Rio Grande do Sul"
                                                                                                                                              },
                                                                                                                                              "location": {
                                                                                                                                                "value": "Est\u00e2ncia Velha"
                                                                                                                                              },
                                                                                                                                              "num_date": {
                                                                                                                                                "confidence": [
                                                                                                                                                  2020.8101092896175,
                                                                                                                                                  2020.8101092896175
                                                                                                                                                ],
                                                                                                                                                "value": 2020.8101092896175
                                                                                                                                              },
                                                                                                                                              "originating_lab": {
                                                                                                                                                "value": "HOSPITAL MUNICIPAL GETULIO VARGAS"
                                                                                                                                              },
                                                                                                                                              "pangolin_lineage": {
                                                                                                                                                "value": "B.1.1.33"
                                                                                                                                              },
                                                                                                                                              "recency": {
                                                                                                                                                "value": "1-2 days ago"
                                                                                                                                              },
                                                                                                                                              "regiao": {
                                                                                                                                                "value": "novo_hamburgo"
                                                                                                                                              },
                                                                                                                                              "region": {
                                                                                                                                                "value": "South America"
                                                                                                                                              },
                                                                                                                                              "region_exposure": {
                                                                                                                                                "value": "South America"
                                                                                                                                              },

                                                                                                                                              "subclade_membership": {
                                                                                                                                                "value": "20B"
                                                                                                                                              },
                                                                                                                                              "submitting_lab": {
                                                                                                                                                "value": "epiclin"
                                                                                                                                              }
                                                                                                                                            }
                                                                                                                                          },
                                                                                                                                          {
                                                                                                                                            "branch_attrs": {
                                                                                                                                              "labels": {
                                                                                                                                                "aa": "ORF1a: T2153I, Q2373R"
                                                                                                                                              },
                                                                                                                                              "mutations": {
                                                                                                                                                "ORF1a": [
                                                                                                                                                  "T2153I",
                                                                                                                                                  "Q2373R"
                                                                                                                                                ],
                                                                                                                                                "nuc": [
                                                                                                                                                  "C6723T",
                                                                                                                                                  "A7383G"
                                                                                                                                                ]
                                                                                                                                              }
                                                                                                                                            },
                                                                                                                                            "name": "Brazil/27557CVL/2020",
                                                                                                                                            "node_attrs": {

                                                                                                                                              "author": {
                                                                                                                                                "author": "Sant'Anna et al.",
                                                                                                                                                "value": "Sant'Anna et al."
                                                                                                                                              },
                                                                                                                                              "clade_membership": {
                                                                                                                                                "value": "20B"
                                                                                                                                              },
                                                                                                                                              "country": {
                                                                                                                                                "value": "Brazil"
                                                                                                                                              },
                                                                                                                                              "div": 14,
                                                                                                                                              "division": {
                                                                                                                                                "value": "Rio Grande do Sul"
                                                                                                                                              },
                                                                                                                                              "division_exposure": {
                                                                                                                                                "value": "Rio Grande do Sul"
                                                                                                                                              },
                                                                                                                                              "host": {
                                                                                                                                                "value": "human"
                                                                                                                                              },
                                                                                                                                              "custom_location": {
                                                                                                                                                "confidence": {
                                                                                                                                                  "Rio Grande do Sul": 1.0
                                                                                                                                                },
                                                                                                                                                "entropy": -1.000088900581841e-12,
                                                                                                                                                "value": "Rio Grande do Sul"
                                                                                                                                              },
                                                                                                                                              "location": {
                                                                                                                                                "value": "Canoas"
                                                                                                                                              },
                                                                                                                                              "num_date": {
                                                                                                                                                "confidence": [
                                                                                                                                                  2020.8374316939892,
                                                                                                                                                  2020.8374316939892
                                                                                                                                                ],
                                                                                                                                                "value": 2020.8374316939892
                                                                                                                                              },
                                                                                                                                              "originating_lab": {
                                                                                                                                                "value": "DIRETORIA DE VIGILANCIA EM SAUDE"
                                                                                                                                              },
                                                                                                                                              "pangolin_lineage": {
                                                                                                                                                "value": "B.1.1.33"
                                                                                                                                              },
                                                                                                                                              "recency": {
                                                                                                                                                "value": "1-2 days ago"
                                                                                                                                              },
                                                                                                                                              "regiao": {
                                                                                                                                                "value": "canoas"
                                                                                                                                              },
                                                                                                                                              "region": {
                                                                                                                                                "value": "South America"
                                                                                                                                              },
                                                                                                                                              "region_exposure": {
                                                                                                                                                "value": "South America"
                                                                                                                                              },

                                                                                                                                              "subclade_membership": {
                                                                                                                                                "value": "20B"
                                                                                                                                              },
                                                                                                                                              "submitting_lab": {
                                                                                                                                                "value": "epiclin"
                                                                                                                                              }
                                                                                                                                            }
                                                                                                                                          }
                                                                                                                                        ],
                                                                                                                                        "name": "NODE_0002525",
                                                                                                                                        "node_attrs": {
                                                                                                                                          "clade_membership": {
                                                                                                                                            "value": "20B"
                                                                                                                                          },
                                                                                                                                          "div": 12,
                                                                                                                                          "custom_location": {
                                                                                                                                            "confidence": {
                                                                                                                                              "Rio Grande do Sul": 0.9992270024049534
                                                                                                                                            },
                                                                                                                                            "entropy": 0.006319240364016172,
                                                                                                                                            "value": "Rio Grande do Sul"
                                                                                                                                          },
                                                                                                                                          "num_date": {
                                                                                                                                            "confidence": [
                                                                                                                                              2020.502718470352,
                                                                                                                                              2020.8010732493258
                                                                                                                                            ],
                                                                                                                                            "value": 2020.7066182973751
                                                                                                                                          },
                                                                                                                                          "subclade_membership": {
                                                                                                                                            "value": "20B"
                                                                                                                                          }
                                                                                                                                        }
                                                                                                                                      }
                                                                                                                                    ],
                                                                                                                                    "name": "NODE_0002521",
                                                                                                                                    "node_attrs": {
                                                                                                                                      "clade_membership": {
                                                                                                                                        "value": "20B"
                                                                                                                                      },
                                                                                                                                      "div": 12,
                                                                                                                                      "custom_location": {
                                                                                                                                        "confidence": {
                                                                                                                                          "Rio Grande do Sul": 0.9991599182845498
                                                                                                                                        },
                                                                                                                                        "entropy": 0.006797411121198244,
                                                                                                                                        "value": "Rio Grande do Sul"
                                                                                                                                      },
                                                                                                                                      "num_date": {
                                                                                                                                        "confidence": [
                                                                                                                                          2020.5313076799998,
                                                                                                                                          2020.698087431694
                                                                                                                                        ],
                                                                                                                                        "value": 2020.6257714372164
                                                                                                                                      },
                                                                                                                                      "subclade_membership": {
                                                                                                                                        "value": "20B"
                                                                                                                                      }
                                                                                                                                    }
                                                                                                                                  }
                                                                                                                                ],
                                                                                                                                "name": "NODE_0002518",
                                                                                                                                "node_attrs": {
                                                                                                                                  "clade_membership": {
                                                                                                                                    "value": "20B"
                                                                                                                                  },
                                                                                                                                  "div": 12,
                                                                                                                                  "custom_location": {
                                                                                                                                    "confidence": {
                                                                                                                                      "Rio Grande do Sul": 0.9991438099205988
                                                                                                                                    },
                                                                                                                                    "entropy": 0.006911403815351913,
                                                                                                                                    "value": "Rio Grande do Sul"
                                                                                                                                  },
                                                                                                                                  "num_date": {
                                                                                                                                    "confidence": [
                                                                                                                                      2020.5028249120098,
                                                                                                                                      2020.6296010177614
                                                                                                                                    ],
                                                                                                                                    "value": 2020.58868903119
                                                                                                                                  },
                                                                                                                                  "subclade_membership": {
                                                                                                                                    "value": "20B"
                                                                                                                                  }
                                                                                                                                }
                                                                                                                              }
                                                                                                                            ],
                                                                                                                            "name": "NODE_0003594",
                                                                                                                            "node_attrs": {
                                                                                                                              "clade_membership": {
                                                                                                                                "value": "20B"
                                                                                                                              },
                                                                                                                              "div": 12,
                                                                                                                              "custom_location": {
                                                                                                                                "confidence": {
                                                                                                                                  "Rio Grande do Sul": 0.999871399808729
                                                                                                                                },
                                                                                                                                "entropy": 0.001280810530840375,
                                                                                                                                "value": "Rio Grande do Sul"
                                                                                                                              },
                                                                                                                              "num_date": {
                                                                                                                                "confidence": [
                                                                                                                                  2020.4087048693275,
                                                                                                                                  2020.6385889016296
                                                                                                                                ],
                                                                                                                                "value": 2020.4975481138533
                                                                                                                              },
                                                                                                                              "subclade_membership": {
                                                                                                                                "value": "20B"
                                                                                                                              }
                                                                                                                            }
                                                                                                                          }
                                                                                                                        ],
                                                                                                                        "name": "NODE_0003593",
                                                                                                                        "node_attrs": {
                                                                                                                          "clade_membership": {
                                                                                                                            "value": "20B"
                                                                                                                          },
                                                                                                                          "div": 11,
                                                                                                                          "custom_location": {
                                                                                                                            "confidence": {
                                                                                                                              "Brazil": 0.006261777322855964,
                                                                                                                              "Rio Grande do Sul": 0.9937301692379168
                                                                                                                            },
                                                                                                                            "entropy": 0.038116588126917886,
                                                                                                                            "value": "Rio Grande do Sul"
                                                                                                                          },
                                                                                                                          "num_date": {
                                                                                                                            "confidence": [
                                                                                                                              2020.2707839219665,
                                                                                                                              2020.4892227614614
                                                                                                                            ],
                                                                                                                            "value": 2020.414736905855
                                                                                                                          },
                                                                                                                          "subclade_membership": {
                                                                                                                            "value": "20B"
                                                                                                                          }
                                                                                                                        }
                                                                                                                      }
                                                                                                                    ],
                                                                                                                    "name": "NODE_0002512",
                                                                                                                    "node_attrs": {
                                                                                                                      "clade_membership": {
                                                                                                                        "value": "20B"
                                                                                                                      },
                                                                                                                      "div": 9,
                                                                                                                      "custom_location": {
                                                                                                                        "confidence": {
                                                                                                                          "Brazil": 0.06950272212616476,
                                                                                                                          "Rio Grande do Sul": 0.9299225214932125
                                                                                                                        },
                                                                                                                        "entropy": 0.257354761283612,
                                                                                                                        "value": "Rio Grande do Sul"
                                                                                                                      },
                                                                                                                      "num_date": {
                                                                                                                        "confidence": [
                                                                                                                          2020.1933110547966,
                                                                                                                          2020.415036199686
                                                                                                                        ],
                                                                                                                        "value": 2020.3206553462376
                                                                                                                      },
                                                                                                                      "subclade_membership": {
                                                                                                                        "value": "20B"
                                                                                                                      }
                                                                                                                    }
                                                                                                                  }
                                                                                                                ],
                                                                                                                "name": "NODE_0002502",
                                                                                                                "node_attrs": {
                                                                                                                  "clade_membership": {
                                                                                                                    "value": "20B"
                                                                                                                  },
                                                                                                                  "div": 9,
                                                                                                                  "custom_location": {
                                                                                                                    "confidence": {
                                                                                                                      "Brazil": 0.7734422199763699,
                                                                                                                      "Europe": 0.001763993585626837,
                                                                                                                      "Rio Grande do Sul": 0.15684718976026338,
                                                                                                                      "South America": 0.06739493918676674
                                                                                                                    },
                                                                                                                    "entropy": 0.6869588909683602,
                                                                                                                    "value": "Brazil"
                                                                                                                  },
                                                                                                                  "num_date": {
                                                                                                                    "confidence": [
                                                                                                                      2020.1975321097725,
                                                                                                                      2020.3502256751865
                                                                                                                    ],
                                                                                                                    "value": 2020.284967527286
                                                                                                                  },
                                                                                                                  "subclade_membership": {
                                                                                                                    "value": "20B"
                                                                                                                  }
                                                                                                                }
                                                                                                              }
                                                                                                            ],
                                                                                                            "name": "NODE_0002489",
                                                                                                            "node_attrs": {
                                                                                                              "clade_membership": {
                                                                                                                "value": "20B"
                                                                                                              },
                                                                                                              "div": 9,
                                                                                                              "custom_location": {
                                                                                                                "confidence": {
                                                                                                                  "Brazil": 0.9782651266398175,
                                                                                                                  "Rio Grande do Sul": 0.018540011258984766,
                                                                                                                  "South America": 0.0030657163358113982
                                                                                                                },
                                                                                                                "entropy": 0.11440927030096704,
                                                                                                                "value": "Brazil"
                                                                                                              },
                                                                                                              "num_date": {
                                                                                                                "confidence": [
                                                                                                                  2020.2005044932696,
                                                                                                                  2020.34588742734
                                                                                                                ],
                                                                                                                "value": 2020.2539952882662
                                                                                                              },
                                                                                                              "subclade_membership": {
                                                                                                                "value": "20B"
                                                                                                              }
                                                                                                            }
                                                                                                          }
                                                                                                        ],
                                                                                                        "name": "NODE_0002488",
                                                                                                        "node_attrs": {
                                                                                                          "clade_membership": {
                                                                                                            "value": "20B"
                                                                                                          },
                                                                                                          "div": 9,
                                                                                                          "custom_location": {
                                                                                                            "confidence": {
                                                                                                              "Brazil": 0.9947553834107346,
                                                                                                              "Rio Grande do Sul": 0.004984852754786391
                                                                                                            },
                                                                                                            "entropy": 0.033878609632757586,
                                                                                                            "value": "Brazil"
                                                                                                          },
                                                                                                          "num_date": {
                                                                                                            "confidence": [
                                                                                                              2020.2031779431763,
                                                                                                              2020.2685542168692
                                                                                                            ],
                                                                                                            "value": 2020.2341598680237
                                                                                                          },
                                                                                                          "subclade_membership": {
                                                                                                            "value": "20B"
                                                                                                          }
                                                                                                        }
                                                                                                      }
                                                                                                    ],
                                                                                                    "name": "NODE_0002472",
                                                                                                    "node_attrs": {
                                                                                                      "clade_membership": {
                                                                                                        "value": "20B"
                                                                                                      },
                                                                                                      "div": 9,
                                                                                                      "custom_location": {
                                                                                                        "confidence": {
                                                                                                          "Brazil": 0.9866689543462532,
                                                                                                          "Rio Grande do Sul": 0.013176829715189322
                                                                                                        },
                                                                                                        "entropy": 0.07170114894469817,
                                                                                                        "value": "Brazil"
                                                                                                      },
                                                                                                      "num_date": {
                                                                                                        "confidence": [
                                                                                                          2020.203720854788,
                                                                                                          2020.260294297556
                                                                                                        ],
                                                                                                        "value": 2020.2142992568165
                                                                                                      },
                                                                                                      "subclade_membership": {
                                                                                                        "value": "20B"
                                                                                                      }
                                                                                                    }
                                                                                                  }
                                                                                                ],
                                                                                                "name": "NODE_0002471",
                                                                                                "node_attrs": {
                                                                                                  "clade_membership": {
                                                                                                    "value": "20B"
                                                                                                  },
                                                                                                  "div": 9,
                                                                                                  "custom_location": {
                                                                                                    "confidence": {
                                                                                                      "Brazil": 0.9977568347915317,
                                                                                                      "Rio Grande do Sul": 0.0021147065070617065
                                                                                                    },
                                                                                                    "entropy": 0.016464850452783175,
                                                                                                    "value": "Brazil"
                                                                                                  },
                                                                                                  "num_date": {
                                                                                                    "confidence": [
                                                                                                      2020.201548251854,
                                                                                                      2020.2090163934427
                                                                                                    ],
                                                                                                    "value": 2020.2090163934427
                                                                                                  },
                                                                                                  "subclade_membership": {
                                                                                                    "value": "20B"
                                                                                                  }
                                                                                                }
                                                                                              }
                                                                                            ],
                                                                                            "name": "NODE_0002469",
                                                                                            "node_attrs": {
                                                                                              "clade_membership": {
                                                                                                "value": "20B"
                                                                                              },
                                                                                              "div": 9,
                                                                                              "custom_location": {
                                                                                                "confidence": {
                                                                                                  "Brazil": 0.9986416028115563,
                                                                                                  "Rio Grande do Sul": 0.001226746853216326
                                                                                                },
                                                                                                "entropy": 0.010806828951783514,
                                                                                                "value": "Brazil"
                                                                                              },
                                                                                              "num_date": {
                                                                                                "confidence": [
                                                                                                  2020.1991103805192,
                                                                                                  2020.2059735091889
                                                                                                ],
                                                                                                "value": 2020.2008230411036
                                                                                              },
                                                                                              "subclade_membership": {
                                                                                                "value": "20B"
                                                                                              }
                                                                                            }
                                                                                          },
                                                                                          {
                                                                                            "branch_attrs": {
                                                                                              "mutations": {}
                                                                                            },
                                                                                            "children": [
                                                                                              {
                                                                                                "branch_attrs": {
                                                                                                  "mutations": {}
                                                                                                },
                                                                                                "children": [
                                                                                                  {
                                                                                                    "branch_attrs": {
                                                                                                      "mutations": {
                                                                                                        "nuc": [
                                                                                                          "C29743T"
                                                                                                        ]
                                                                                                      }
                                                                                                    },
                                                                                                    "children": [
                                                                                                      {
                                                                                                        "branch_attrs": {
                                                                                                          "labels": {
                                                                                                            "aa": "ORF1a: L2655F; S: Q1071L"
                                                                                                          },
                                                                                                          "mutations": {
                                                                                                            "ORF1a": [
                                                                                                              "L2655F"
                                                                                                            ],
                                                                                                            "S": [
                                                                                                              "Q1071L"
                                                                                                            ],
                                                                                                            "nuc": [
                                                                                                              "C3619T",
                                                                                                              "C8228T",
                                                                                                              "G11185A",
                                                                                                              "A24774T",
                                                                                                              "T28034C"
                                                                                                            ]
                                                                                                          }
                                                                                                        },
                                                                                                        "name": "Brazil/RJ-00470/2020",
                                                                                                        "node_attrs": {
                                                                                                          "author": {
                                                                                                            "author": "Carolina M Voloch et al",
                                                                                                            "value": "Carolina M Voloch et al"
                                                                                                          },
                                                                                                          "clade_membership": {
                                                                                                            "value": "20B"
                                                                                                          },
                                                                                                          "country": {
                                                                                                            "value": "Brazil"
                                                                                                          },
                                                                                                          "div": 15,
                                                                                                          "division": {
                                                                                                            "value": "Rio de Janeiro"
                                                                                                          },
                                                                                                          "division_exposure": {
                                                                                                            "value": "Rio de Janeiro"
                                                                                                          },
                                                                                                          "gisaid_epi_isl": {
                                                                                                            "value": "EPI_ISL_717865"
                                                                                                          },
                                                                                                          "host": {
                                                                                                            "value": "Human"
                                                                                                          },
                                                                                                          "custom_location": {
                                                                                                            "confidence": {
                                                                                                              "Brazil": 1.0
                                                                                                            },
                                                                                                            "entropy": -1.000088900581841e-12,
                                                                                                            "value": "Brazil"
                                                                                                          },
                                                                                                          "location": {
                                                                                                            "value": "Guapimirim"
                                                                                                          },
                                                                                                          "num_date": {
                                                                                                            "confidence": [
                                                                                                              2020.5887978142077,
                                                                                                              2020.5887978142077
                                                                                                            ],
                                                                                                            "value": 2020.5887978142077
                                                                                                          },
                                                                                                          "originating_lab": {
                                                                                                            "value": "Laboratorio de Virologia Molecular / UFRJ"
                                                                                                          },
                                                                                                          "pangolin_lineage": {
                                                                                                            "value": "B.1.1.33"
                                                                                                          },
                                                                                                          "recency": {
                                                                                                            "value": "Older"
                                                                                                          },
                                                                                                          "region": {
                                                                                                            "value": "South America"
                                                                                                          },
                                                                                                          "region_exposure": {
                                                                                                            "value": "South America"
                                                                                                          },

                                                                                                          "subclade_membership": {
                                                                                                            "value": "20B"
                                                                                                          },
                                                                                                          "submitting_lab": {
                                                                                                            "value": "Bioinformatics Laboratory / LNCC"
                                                                                                          },
                                                                                                          "url": "https://www.gisaid.org"
                                                                                                        }
                                                                                                      },
                                                                                                      {
                                                                                                        "branch_attrs": {
                                                                                                          "labels": {
                                                                                                            "aa": "ORF1a: K737R; S: F565L"
                                                                                                          },
                                                                                                          "mutations": {
                                                                                                            "ORF1a": [
                                                                                                              "K737R"
                                                                                                            ],
                                                                                                            "S": [
                                                                                                              "F565L"
                                                                                                            ],
                                                                                                            "nuc": [
                                                                                                              "A2475G",
                                                                                                              "T23255C",
                                                                                                              "C28115T"
                                                                                                            ]
                                                                                                          }
                                                                                                        },
                                                                                                        "children": [
                                                                                                          {
                                                                                                            "branch_attrs": {
                                                                                                              "labels": {
                                                                                                                "aa": "ORF1a: L451F, M2259I; ORF7a: I88T"
                                                                                                              },
                                                                                                              "mutations": {
                                                                                                                "ORF1a": [
                                                                                                                  "L451F",
                                                                                                                  "M2259I"
                                                                                                                ],
                                                                                                                "ORF7a": [
                                                                                                                  "I88T"
                                                                                                                ],
                                                                                                                "nuc": [
                                                                                                                  "C1616T",
                                                                                                                  "G3994T",
                                                                                                                  "G7042T",
                                                                                                                  "G8179T",
                                                                                                                  "A11062G",
                                                                                                                  "C13743T",
                                                                                                                  "G25647A",
                                                                                                                  "C26388T",
                                                                                                                  "T27656C",
                                                                                                                  "G29742A",
                                                                                                                  "C29750T"
                                                                                                                ]
                                                                                                              }
                                                                                                            },
                                                                                                            "name": "Chile/AR-208477/2020",
                                                                                                            "node_attrs": {

                                                                                                              "author": {
                                                                                                                "author": "Javier Tognarelli et al",
                                                                                                                "value": "Javier Tognarelli et al"
                                                                                                              },
                                                                                                              "clade_membership": {
                                                                                                                "value": "20B"
                                                                                                              },
                                                                                                              "country": {
                                                                                                                "value": "Chile"
                                                                                                              },
                                                                                                              "div": 24,
                                                                                                              "division": {
                                                                                                                "value": "Araucan\u00eda"
                                                                                                              },
                                                                                                              "division_exposure": {
                                                                                                                "value": "Araucan\u00eda"
                                                                                                              },
                                                                                                              "gisaid_epi_isl": {
                                                                                                                "value": "EPI_ISL_746505"
                                                                                                              },
                                                                                                              "host": {
                                                                                                                "value": "Human"
                                                                                                              },
                                                                                                              "custom_location": {
                                                                                                                "confidence": {
                                                                                                                  "South America": 1.0
                                                                                                                },
                                                                                                                "entropy": -1.000088900581841e-12,
                                                                                                                "value": "South America"
                                                                                                              },
                                                                                                              "location": {
                                                                                                                "value": "Temuco"
                                                                                                              },
                                                                                                              "num_date": {
                                                                                                                "confidence": [
                                                                                                                  2020.7909836065573,
                                                                                                                  2020.7909836065573
                                                                                                                ],
                                                                                                                "value": 2020.7909836065573
                                                                                                              },
                                                                                                              "originating_lab": {
                                                                                                                "value": "Genetica Molecular and Subdepartamento de Virologia ISP Chile"
                                                                                                              },
                                                                                                              "pangolin_lineage": {
                                                                                                                "value": "N.4"
                                                                                                              },
                                                                                                              "recency": {
                                                                                                                "value": "Older"
                                                                                                              },
                                                                                                              "region": {
                                                                                                                "value": "South America"
                                                                                                              },
                                                                                                              "region_exposure": {
                                                                                                                "value": "South America"
                                                                                                              },

                                                                                                              "subclade_membership": {
                                                                                                                "value": "20B"
                                                                                                              },
                                                                                                              "submitting_lab": {
                                                                                                                "value": "Instituto de Salud Publica de Chile"
                                                                                                              },
                                                                                                              "url": "https://www.gisaid.org"
                                                                                                            }
                                                                                                          },
                                                                                                          {
                                                                                                            "branch_attrs": {
                                                                                                              "labels": {
                                                                                                                "aa": "ORF1a: T727I, E1340D, T3255I"
                                                                                                              },
                                                                                                              "mutations": {
                                                                                                                "ORF1a": [
                                                                                                                  "T727I",
                                                                                                                  "E1340D",
                                                                                                                  "T3255I"
                                                                                                                ],
                                                                                                                "nuc": [
                                                                                                                  "C2445T",
                                                                                                                  "G4285T",
                                                                                                                  "C10029T",
                                                                                                                  "C16887T",
                                                                                                                  "T24172A",
                                                                                                                  "A29780T"
                                                                                                                ]
                                                                                                              }
                                                                                                            },
                                                                                                            "name": "Chile/RM-166412/2020",
                                                                                                            "node_attrs": {

                                                                                                              "author": {
                                                                                                                "author": "Javier Tognarelli et al",
                                                                                                                "value": "Javier Tognarelli et al"
                                                                                                              },
                                                                                                              "clade_membership": {
                                                                                                                "value": "20B"
                                                                                                              },
                                                                                                              "country": {
                                                                                                                "value": "Chile"
                                                                                                              },
                                                                                                              "div": 19,
                                                                                                              "division": {
                                                                                                                "value": "Region Metropolitana de Santiago"
                                                                                                              },
                                                                                                              "division_exposure": {
                                                                                                                "value": "Region Metropolitana de Santiago"
                                                                                                              },
                                                                                                              "gisaid_epi_isl": {
                                                                                                                "value": "EPI_ISL_746698"
                                                                                                              },
                                                                                                              "host": {
                                                                                                                "value": "Human"
                                                                                                              },
                                                                                                              "custom_location": {
                                                                                                                "confidence": {
                                                                                                                  "South America": 1.0
                                                                                                                },
                                                                                                                "entropy": -1.000088900581841e-12,
                                                                                                                "value": "South America"
                                                                                                              },
                                                                                                              "location": {
                                                                                                                "value": "Santiago"
                                                                                                              },
                                                                                                              "num_date": {
                                                                                                                "confidence": [
                                                                                                                  2020.6680327868853,
                                                                                                                  2020.6680327868853
                                                                                                                ],
                                                                                                                "value": 2020.6680327868853
                                                                                                              },
                                                                                                              "originating_lab": {
                                                                                                                "value": "Genetica Molecular and Subdepartamento de Virologia ISP Chile"
                                                                                                              },
                                                                                                              "pangolin_lineage": {
                                                                                                                "value": "N.4"
                                                                                                              },
                                                                                                              "recency": {
                                                                                                                "value": "Older"
                                                                                                              },
                                                                                                              "region": {
                                                                                                                "value": "South America"
                                                                                                              },
                                                                                                              "region_exposure": {
                                                                                                                "value": "South America"
                                                                                                              },

                                                                                                              "subclade_membership": {
                                                                                                                "value": "20B"
                                                                                                              },
                                                                                                              "submitting_lab": {
                                                                                                                "value": "Instituto de Salud Publica de Chile"
                                                                                                              },
                                                                                                              "url": "https://www.gisaid.org"
                                                                                                            }
                                                                                                          },
                                                                                                          {
                                                                                                            "branch_attrs": {
                                                                                                              "mutations": {
                                                                                                                "nuc": [
                                                                                                                  "C4633T"
                                                                                                                ]
                                                                                                              }
                                                                                                            },
                                                                                                            "children": [
                                                                                                              {
                                                                                                                "branch_attrs": {
                                                                                                                  "labels": {
                                                                                                                    "aa": "ORF1a: P2079L; ORF1b: R240K, D884Y, M897I, L1681F; ORF3a: Q17E"
                                                                                                                  },
                                                                                                                  "mutations": {
                                                                                                                    "ORF1a": [
                                                                                                                      "P2079L"
                                                                                                                    ],
                                                                                                                    "ORF1b": [
                                                                                                                      "R240K",
                                                                                                                      "D884Y",
                                                                                                                      "M897I",
                                                                                                                      "L1681F"
                                                                                                                    ],
                                                                                                                    "ORF3a": [
                                                                                                                      "Q17E"
                                                                                                                    ],
                                                                                                                    "nuc": [
                                                                                                                      "C203T",
                                                                                                                      "C6501T",
                                                                                                                      "A9409G",
                                                                                                                      "G14186A",
                                                                                                                      "G16117T",
                                                                                                                      "G16158T",
                                                                                                                      "C18508T",
                                                                                                                      "C25441G",
                                                                                                                      "C28660T"
                                                                                                                    ]
                                                                                                                  }
                                                                                                                },
                                                                                                                "name": "Chile/NB-207885/2020",
                                                                                                                "node_attrs": {

                                                                                                                  "author": {
                                                                                                                    "author": "Javier Tognarelli et al",
                                                                                                                    "value": "Javier Tognarelli et al"
                                                                                                                  },
                                                                                                                  "clade_membership": {
                                                                                                                    "value": "20B"
                                                                                                                  },
                                                                                                                  "country": {
                                                                                                                    "value": "Chile"
                                                                                                                  },
                                                                                                                  "div": 23,
                                                                                                                  "division": {
                                                                                                                    "value": "\u00d1uble"
                                                                                                                  },
                                                                                                                  "division_exposure": {
                                                                                                                    "value": "\u00d1uble"
                                                                                                                  },
                                                                                                                  "gisaid_epi_isl": {
                                                                                                                    "value": "EPI_ISL_746544"
                                                                                                                  },
                                                                                                                  "host": {
                                                                                                                    "value": "Human"
                                                                                                                  },
                                                                                                                  "custom_location": {
                                                                                                                    "confidence": {
                                                                                                                      "South America": 0.9999999999999999
                                                                                                                    },
                                                                                                                    "entropy": -9.99866855976916e-13,
                                                                                                                    "value": "South America"
                                                                                                                  },
                                                                                                                  "location": {
                                                                                                                    "value": "Chillan"
                                                                                                                  },
                                                                                                                  "num_date": {
                                                                                                                    "confidence": [
                                                                                                                      2020.7909836065573,
                                                                                                                      2020.7909836065573
                                                                                                                    ],
                                                                                                                    "value": 2020.7909836065573
                                                                                                                  },
                                                                                                                  "originating_lab": {
                                                                                                                    "value": "Genetica Molecular and Subdepartamento de Virologia ISP Chile"
                                                                                                                  },
                                                                                                                  "pangolin_lineage": {
                                                                                                                    "value": "N.4"
                                                                                                                  },
                                                                                                                  "recency": {
                                                                                                                    "value": "Older"
                                                                                                                  },
                                                                                                                  "region": {
                                                                                                                    "value": "South America"
                                                                                                                  },
                                                                                                                  "region_exposure": {
                                                                                                                    "value": "South America"
                                                                                                                  },

                                                                                                                  "subclade_membership": {
                                                                                                                    "value": "20B"
                                                                                                                  },
                                                                                                                  "submitting_lab": {
                                                                                                                    "value": "Instituto de Salud Publica de Chile"
                                                                                                                  },
                                                                                                                  "url": "https://www.gisaid.org"
                                                                                                                }
                                                                                                              },
                                                                                                              {
                                                                                                                "branch_attrs": {
                                                                                                                  "labels": {
                                                                                                                    "aa": "E: S68F"
                                                                                                                  },
                                                                                                                  "mutations": {
                                                                                                                    "E": [
                                                                                                                      "S68F"
                                                                                                                    ],
                                                                                                                    "nuc": [
                                                                                                                      "C13548T",
                                                                                                                      "T19383C",
                                                                                                                      "C26447T"
                                                                                                                    ]
                                                                                                                  }
                                                                                                                },
                                                                                                                "children": [
                                                                                                                  {
                                                                                                                    "branch_attrs": {
                                                                                                                      "labels": {
                                                                                                                        "aa": "ORF1a: E2212G; ORF1b: P218L"
                                                                                                                      },
                                                                                                                      "mutations": {
                                                                                                                        "ORF1a": [
                                                                                                                          "E2212G"
                                                                                                                        ],
                                                                                                                        "ORF1b": [
                                                                                                                          "P218L"
                                                                                                                        ],
                                                                                                                        "nuc": [
                                                                                                                          "A6900G",
                                                                                                                          "C14120T"
                                                                                                                        ]
                                                                                                                      }
                                                                                                                    },
                                                                                                                    "name": "Chile/BI-199848/2020",
                                                                                                                    "node_attrs": {

                                                                                                                      "author": {
                                                                                                                        "author": "Javier Tognarelli et al",
                                                                                                                        "value": "Javier Tognarelli et al"
                                                                                                                      },
                                                                                                                      "clade_membership": {
                                                                                                                        "value": "20B"
                                                                                                                      },
                                                                                                                      "country": {
                                                                                                                        "value": "Chile"
                                                                                                                      },
                                                                                                                      "div": 19,
                                                                                                                      "division": {
                                                                                                                        "value": "Biob\u00edo"
                                                                                                                      },
                                                                                                                      "division_exposure": {
                                                                                                                        "value": "Biob\u00edo"
                                                                                                                      },
                                                                                                                      "gisaid_epi_isl": {
                                                                                                                        "value": "EPI_ISL_746514"
                                                                                                                      },
                                                                                                                      "host": {
                                                                                                                        "value": "Human"
                                                                                                                      },
                                                                                                                      "custom_location": {
                                                                                                                        "confidence": {
                                                                                                                          "South America": 1.0
                                                                                                                        },
                                                                                                                        "entropy": -1.000088900581841e-12,
                                                                                                                        "value": "South America"
                                                                                                                      },
                                                                                                                      "location": {
                                                                                                                        "value": "Concepcion CL"
                                                                                                                      },
                                                                                                                      "num_date": {
                                                                                                                        "confidence": [
                                                                                                                          2020.766393442623,
                                                                                                                          2020.766393442623
                                                                                                                        ],
                                                                                                                        "value": 2020.766393442623
                                                                                                                      },
                                                                                                                      "originating_lab": {
                                                                                                                        "value": "Genetica Molecular and Subdepartamento de Virologia ISP Chile"
                                                                                                                      },
                                                                                                                      "pangolin_lineage": {
                                                                                                                        "value": "N.4"
                                                                                                                      },
                                                                                                                      "recency": {
                                                                                                                        "value": "Older"
                                                                                                                      },
                                                                                                                      "region": {
                                                                                                                        "value": "South America"
                                                                                                                      },
                                                                                                                      "region_exposure": {
                                                                                                                        "value": "South America"
                                                                                                                      },

                                                                                                                      "subclade_membership": {
                                                                                                                        "value": "20B"
                                                                                                                      },
                                                                                                                      "submitting_lab": {
                                                                                                                        "value": "Instituto de Salud Publica de Chile"
                                                                                                                      },
                                                                                                                      "url": "https://www.gisaid.org"
                                                                                                                    }
                                                                                                                  },
                                                                                                                  {
                                                                                                                    "branch_attrs": {
                                                                                                                      "mutations": {
                                                                                                                        "nuc": [
                                                                                                                          "C10615T",
                                                                                                                          "C13536T"
                                                                                                                        ]
                                                                                                                      }
                                                                                                                    },
                                                                                                                    "name": "Chile/BI-206420/2020",
                                                                                                                    "node_attrs": {

                                                                                                                      "author": {
                                                                                                                        "author": "Javier Tognarelli et al",
                                                                                                                        "value": "Javier Tognarelli et al"
                                                                                                                      },
                                                                                                                      "clade_membership": {
                                                                                                                        "value": "20B"
                                                                                                                      },
                                                                                                                      "country": {
                                                                                                                        "value": "Chile"
                                                                                                                      },
                                                                                                                      "div": 19,
                                                                                                                      "division": {
                                                                                                                        "value": "Biob\u00edo"
                                                                                                                      },
                                                                                                                      "division_exposure": {
                                                                                                                        "value": "Biob\u00edo"
                                                                                                                      },
                                                                                                                      "gisaid_epi_isl": {
                                                                                                                        "value": "EPI_ISL_746519"
                                                                                                                      },
                                                                                                                      "host": {
                                                                                                                        "value": "Human"
                                                                                                                      },
                                                                                                                      "custom_location": {
                                                                                                                        "confidence": {
                                                                                                                          "South America": 1.0
                                                                                                                        },
                                                                                                                        "entropy": -1.000088900581841e-12,
                                                                                                                        "value": "South America"
                                                                                                                      },
                                                                                                                      "location": {
                                                                                                                        "value": "Concepcion CL"
                                                                                                                      },
                                                                                                                      "num_date": {
                                                                                                                        "confidence": [
                                                                                                                          2020.7882513661202,
                                                                                                                          2020.7882513661202
                                                                                                                        ],
                                                                                                                        "value": 2020.7882513661202
                                                                                                                      },
                                                                                                                      "originating_lab": {
                                                                                                                        "value": "Genetica Molecular and Subdepartamento de Virologia ISP Chile"
                                                                                                                      },
                                                                                                                      "pangolin_lineage": {
                                                                                                                        "value": "N.4"
                                                                                                                      },
                                                                                                                      "recency": {
                                                                                                                        "value": "Older"
                                                                                                                      },
                                                                                                                      "region": {
                                                                                                                        "value": "South America"
                                                                                                                      },
                                                                                                                      "region_exposure": {
                                                                                                                        "value": "South America"
                                                                                                                      },

                                                                                                                      "subclade_membership": {
                                                                                                                        "value": "20B"
                                                                                                                      },
                                                                                                                      "submitting_lab": {
                                                                                                                        "value": "Instituto de Salud Publica de Chile"
                                                                                                                      },
                                                                                                                      "url": "https://www.gisaid.org"
                                                                                                                    }
                                                                                                                  }
                                                                                                                ],
                                                                                                                "name": "NODE_0003765",
                                                                                                                "node_attrs": {
                                                                                                                  "clade_membership": {
                                                                                                                    "value": "20B"
                                                                                                                  },
                                                                                                                  "div": 17,
                                                                                                                  "custom_location": {
                                                                                                                    "confidence": {
                                                                                                                      "Europe": 0.0011987072153501121,
                                                                                                                      "South America": 0.9982039865173875
                                                                                                                    },
                                                                                                                    "entropy": 0.015088074570851285,
                                                                                                                    "value": "South America"
                                                                                                                  },
                                                                                                                  "num_date": {
                                                                                                                    "confidence": [
                                                                                                                      2020.5077977673009,
                                                                                                                      2020.7478077900348
                                                                                                                    ],
                                                                                                                    "value": 2020.702966452222
                                                                                                                  },
                                                                                                                  "subclade_membership": {
                                                                                                                    "value": "20B"
                                                                                                                  }
                                                                                                                }
                                                                                                              }
                                                                                                            ],
                                                                                                            "name": "NODE_0003764",
                                                                                                            "node_attrs": {
                                                                                                              "clade_membership": {
                                                                                                                "value": "20B"
                                                                                                              },
                                                                                                              "div": 14,
                                                                                                              "custom_location": {
                                                                                                                "confidence": {
                                                                                                                  "Europe": 0.0012525142160245955,
                                                                                                                  "South America": 0.9979602818387431
                                                                                                                },
                                                                                                                "entropy": 0.01702674282705179,
                                                                                                                "value": "South America"
                                                                                                              },
                                                                                                              "num_date": {
                                                                                                                "confidence": [
                                                                                                                  2020.3453345617265,
                                                                                                                  2020.6451581407966
                                                                                                                ],
                                                                                                                "value": 2020.4965594069413
                                                                                                              },
                                                                                                              "subclade_membership": {
                                                                                                                "value": "20B"
                                                                                                              }
                                                                                                            }
                                                                                                          }
                                                                                                        ],
                                                                                                        "name": "NODE_0003762",
                                                                                                        "node_attrs": {
                                                                                                          "clade_membership": {
                                                                                                            "value": "20B"
                                                                                                          },
                                                                                                          "div": 13,
                                                                                                          "custom_location": {
                                                                                                            "confidence": {
                                                                                                              "Brazil": 0.003195788979987806,
                                                                                                              "South America": 0.9962053151906773
                                                                                                            },
                                                                                                            "entropy": 0.026885299128075378,
                                                                                                            "value": "South America"
                                                                                                          },
                                                                                                          "num_date": {
                                                                                                            "confidence": [
                                                                                                              2020.2851865528767,
                                                                                                              2020.561386914807
                                                                                                            ],
                                                                                                            "value": 2020.468797681582
                                                                                                          },
                                                                                                          "subclade_membership": {
                                                                                                            "value": "20B"
                                                                                                          }
                                                                                                        }
                                                                                                      }
                                                                                                    ],
                                                                                                    "name": "NODE_0003761",
                                                                                                    "node_attrs": {
                                                                                                      "clade_membership": {
                                                                                                        "value": "20B"
                                                                                                      },
                                                                                                      "div": 10,
                                                                                                      "custom_location": {
                                                                                                        "confidence": {
                                                                                                          "Brazil": 0.9557615421969339,
                                                                                                          "Rio Grande do Sul": 0.001719775255736025,
                                                                                                          "South America": 0.04142064434409114
                                                                                                        },
                                                                                                        "entropy": 0.19424591258812635,
                                                                                                        "value": "Brazil"
                                                                                                      },
                                                                                                      "num_date": {
                                                                                                        "confidence": [
                                                                                                          2020.172832680133,
                                                                                                          2020.4536644814066
                                                                                                        ],
                                                                                                        "value": 2020.322696660476
                                                                                                      },
                                                                                                      "subclade_membership": {
                                                                                                        "value": "20B"
                                                                                                      }
                                                                                                    }
                                                                                                  },
                                                                                                  {
                                                                                                    "branch_attrs": {
                                                                                                      "mutations": {}
                                                                                                    },
                                                                                                    "children": [
                                                                                                      {
                                                                                                        "branch_attrs": {
                                                                                                          "mutations": {
                                                                                                            "nuc": [
                                                                                                              "C9836T"
                                                                                                            ]
                                                                                                          }
                                                                                                        },
                                                                                                        "children": [
                                                                                                          {
                                                                                                            "branch_attrs": {
                                                                                                              "labels": {
                                                                                                                "aa": "S: T572N"
                                                                                                              },
                                                                                                              "mutations": {
                                                                                                                "S": [
                                                                                                                  "T572N"
                                                                                                                ],
                                                                                                                "nuc": [
                                                                                                                  "C9226T",
                                                                                                                  "T12383C",
                                                                                                                  "C23277A"
                                                                                                                ]
                                                                                                              }
                                                                                                            },
                                                                                                            "name": "Brazil/AC-IEC169737/2020",
                                                                                                            "node_attrs": {

                                                                                                              "author": {
                                                                                                                "author": "Santos et al",
                                                                                                                "value": "Santos et al A"
                                                                                                              },
                                                                                                              "clade_membership": {
                                                                                                                "value": "20B"
                                                                                                              },
                                                                                                              "country": {
                                                                                                                "value": "Brazil"
                                                                                                              },
                                                                                                              "div": 13,
                                                                                                              "division": {
                                                                                                                "value": "Acre"
                                                                                                              },
                                                                                                              "division_exposure": {
                                                                                                                "value": "Acre"
                                                                                                              },
                                                                                                              "gisaid_epi_isl": {
                                                                                                                "value": "EPI_ISL_848612"
                                                                                                              },
                                                                                                              "host": {
                                                                                                                "value": "Human"
                                                                                                              },
                                                                                                              "custom_location": {
                                                                                                                "confidence": {
                                                                                                                  "Brazil": 1.0
                                                                                                                },
                                                                                                                "entropy": -1.000088900581841e-12,
                                                                                                                "value": "Brazil"
                                                                                                              },
                                                                                                              "num_date": {
                                                                                                                "confidence": [
                                                                                                                  2020.441256830601,
                                                                                                                  2020.441256830601
                                                                                                                ],
                                                                                                                "value": 2020.441256830601
                                                                                                              },
                                                                                                              "originating_lab": {
                                                                                                                "value": "\ufeffEvandro Chagas Institute"
                                                                                                              },
                                                                                                              "pangolin_lineage": {
                                                                                                                "value": "B.1.1.33"
                                                                                                              },
                                                                                                              "recency": {
                                                                                                                "value": "Older"
                                                                                                              },
                                                                                                              "region": {
                                                                                                                "value": "South America"
                                                                                                              },
                                                                                                              "region_exposure": {
                                                                                                                "value": "South America"
                                                                                                              },

                                                                                                              "subclade_membership": {
                                                                                                                "value": "20B"
                                                                                                              },
                                                                                                              "submitting_lab": {
                                                                                                                "value": "\ufeffEvandro Chagas Institute"
                                                                                                              },
                                                                                                              "url": "https://www.gisaid.org"
                                                                                                            }
                                                                                                          },
                                                                                                          {
                                                                                                            "branch_attrs": {
                                                                                                              "labels": {
                                                                                                                "aa": "ORF1a: L3606F"
                                                                                                              },
                                                                                                              "mutations": {
                                                                                                                "ORF1a": [
                                                                                                                  "L3606F"
                                                                                                                ],
                                                                                                                "nuc": [
                                                                                                                  "G11083T",
                                                                                                                  "C16111T"
                                                                                                                ]
                                                                                                              }
                                                                                                            },
                                                                                                            "children": [
                                                                                                              {
                                                                                                                "branch_attrs": {
                                                                                                                  "mutations": {}
                                                                                                                },
                                                                                                                "name": "Brazil/AC-IEC168034/2020",
                                                                                                                "node_attrs": {

                                                                                                                  "author": {
                                                                                                                    "author": "Santos et al",
                                                                                                                    "value": "Santos et al A"
                                                                                                                  },
                                                                                                                  "clade_membership": {
                                                                                                                    "value": "20B"
                                                                                                                  },
                                                                                                                  "country": {
                                                                                                                    "value": "Brazil"
                                                                                                                  },
                                                                                                                  "div": 12,
                                                                                                                  "division": {
                                                                                                                    "value": "Acre"
                                                                                                                  },
                                                                                                                  "division_exposure": {
                                                                                                                    "value": "Acre"
                                                                                                                  },
                                                                                                                  "gisaid_epi_isl": {
                                                                                                                    "value": "EPI_ISL_848573"
                                                                                                                  },
                                                                                                                  "host": {
                                                                                                                    "value": "Human"
                                                                                                                  },
                                                                                                                  "custom_location": {
                                                                                                                    "confidence": {
                                                                                                                      "Brazil": 1.0
                                                                                                                    },
                                                                                                                    "entropy": -1.000088900581841e-12,
                                                                                                                    "value": "Brazil"
                                                                                                                  },
                                                                                                                  "num_date": {
                                                                                                                    "confidence": [
                                                                                                                      2020.389344262295,
                                                                                                                      2020.389344262295
                                                                                                                    ],
                                                                                                                    "value": 2020.389344262295
                                                                                                                  },
                                                                                                                  "originating_lab": {
                                                                                                                    "value": "\ufeffEvandro Chagas Institute"
                                                                                                                  },
                                                                                                                  "pangolin_lineage": {
                                                                                                                    "value": "B.1.1.33"
                                                                                                                  },
                                                                                                                  "recency": {
                                                                                                                    "value": "Older"
                                                                                                                  },
                                                                                                                  "region": {
                                                                                                                    "value": "South America"
                                                                                                                  },
                                                                                                                  "region_exposure": {
                                                                                                                    "value": "South America"
                                                                                                                  },

                                                                                                                  "subclade_membership": {
                                                                                                                    "value": "20B"
                                                                                                                  },
                                                                                                                  "submitting_lab": {
                                                                                                                    "value": "\ufeffEvandro Chagas Institute"
                                                                                                                  },
                                                                                                                  "url": "https://www.gisaid.org"
                                                                                                                }
                                                                                                              },
                                                                                                              {
                                                                                                                "branch_attrs": {
                                                                                                                  "labels": {
                                                                                                                    "aa": "S: V1228L"
                                                                                                                  },
                                                                                                                  "mutations": {
                                                                                                                    "S": [
                                                                                                                      "V1228L"
                                                                                                                    ],
                                                                                                                    "nuc": [
                                                                                                                      "G25244T"
                                                                                                                    ]
                                                                                                                  }
                                                                                                                },
                                                                                                                "name": "Brazil/AC-IEC169749/2020",
                                                                                                                "node_attrs": {

                                                                                                                  "author": {
                                                                                                                    "author": "Santos et al",
                                                                                                                    "value": "Santos et al A"
                                                                                                                  },
                                                                                                                  "clade_membership": {
                                                                                                                    "value": "20B"
                                                                                                                  },
                                                                                                                  "country": {
                                                                                                                    "value": "Brazil"
                                                                                                                  },
                                                                                                                  "div": 13,
                                                                                                                  "division": {
                                                                                                                    "value": "Acre"
                                                                                                                  },
                                                                                                                  "division_exposure": {
                                                                                                                    "value": "Acre"
                                                                                                                  },
                                                                                                                  "gisaid_epi_isl": {
                                                                                                                    "value": "EPI_ISL_848613"
                                                                                                                  },
                                                                                                                  "host": {
                                                                                                                    "value": "Human"
                                                                                                                  },
                                                                                                                  "custom_location": {
                                                                                                                    "confidence": {
                                                                                                                      "Brazil": 1.0
                                                                                                                    },
                                                                                                                    "entropy": -1.000088900581841e-12,
                                                                                                                    "value": "Brazil"
                                                                                                                  },
                                                                                                                  "num_date": {
                                                                                                                    "confidence": [
                                                                                                                      2020.4248633879781,
                                                                                                                      2020.4248633879781
                                                                                                                    ],
                                                                                                                    "value": 2020.4248633879781
                                                                                                                  },
                                                                                                                  "originating_lab": {
                                                                                                                    "value": "\ufeffEvandro Chagas Institute"
                                                                                                                  },
                                                                                                                  "pangolin_lineage": {
                                                                                                                    "value": "B.1.1.33"
                                                                                                                  },
                                                                                                                  "recency": {
                                                                                                                    "value": "Older"
                                                                                                                  },
                                                                                                                  "region": {
                                                                                                                    "value": "South America"
                                                                                                                  },
                                                                                                                  "region_exposure": {
                                                                                                                    "value": "South America"
                                                                                                                  },

                                                                                                                  "subclade_membership": {
                                                                                                                    "value": "20B"
                                                                                                                  },
                                                                                                                  "submitting_lab": {
                                                                                                                    "value": "\ufeffEvandro Chagas Institute"
                                                                                                                  },
                                                                                                                  "url": "https://www.gisaid.org"
                                                                                                                }
                                                                                                              }
                                                                                                            ],
                                                                                                            "name": "NODE_0003728",
                                                                                                            "node_attrs": {
                                                                                                              "clade_membership": {
                                                                                                                "value": "20B"
                                                                                                              },
                                                                                                              "div": 12,
                                                                                                              "custom_location": {
                                                                                                                "confidence": {
                                                                                                                  "Brazil": 0.9990273158263017
                                                                                                                },
                                                                                                                "entropy": 0.00812906112190539,
                                                                                                                "value": "Brazil"
                                                                                                              },
                                                                                                              "num_date": {
                                                                                                                "confidence": [
                                                                                                                  2020.3487315579425,
                                                                                                                  2020.389344262295
                                                                                                                ],
                                                                                                                "value": 2020.389344262295
                                                                                                              },
                                                                                                              "subclade_membership": {
                                                                                                                "value": "20B"
                                                                                                              }
                                                                                                            }
                                                                                                          }
                                                                                                        ],
                                                                                                        "name": "NODE_0003727",
                                                                                                        "node_attrs": {
                                                                                                          "clade_membership": {
                                                                                                            "value": "20B"
                                                                                                          },
                                                                                                          "div": 10,
                                                                                                          "custom_location": {
                                                                                                            "confidence": {
                                                                                                              "Brazil": 0.9989211393262603
                                                                                                            },
                                                                                                            "entropy": 0.008892631902210797,
                                                                                                            "value": "Brazil"
                                                                                                          },
                                                                                                          "num_date": {
                                                                                                            "confidence": [
                                                                                                              2020.2276448260302,
                                                                                                              2020.3609802564583
                                                                                                            ],
                                                                                                            "value": 2020.3023482797346
                                                                                                          },
                                                                                                          "subclade_membership": {
                                                                                                            "value": "20B"
                                                                                                          }
                                                                                                        }
                                                                                                      },
                                                                                                      {
                                                                                                        "branch_attrs": {
                                                                                                          "mutations": {}
                                                                                                        },
                                                                                                        "children": [
                                                                                                          {
                                                                                                            "branch_attrs": {
                                                                                                              "mutations": {
                                                                                                                "nuc": [
                                                                                                                  "C7420T"
                                                                                                                ]
                                                                                                              }
                                                                                                            },
                                                                                                            "name": "Brazil/MG-0258/2020",
                                                                                                            "node_attrs": {

                                                                                                              "author": {
                                                                                                                "author": "Alexandra Gerber et al",
                                                                                                                "paper_url": "https://dx.doi.org/10.1126/science.abd2161",
                                                                                                                "title": "Evolution and epidemic spread of SARS-CoV-2 in Brazil",
                                                                                                                "value": "Alexandra Gerber et al"
                                                                                                              },
                                                                                                              "clade_membership": {
                                                                                                                "value": "20B"
                                                                                                              },
                                                                                                              "country": {
                                                                                                                "value": "Brazil"
                                                                                                              },
                                                                                                              "div": 10,
                                                                                                              "division": {
                                                                                                                "value": "Minas Gerais"
                                                                                                              },
                                                                                                              "division_exposure": {
                                                                                                                "value": "Minas Gerais"
                                                                                                              },
                                                                                                              "gisaid_epi_isl": {
                                                                                                                "value": "EPI_ISL_470589"
                                                                                                              },
                                                                                                              "host": {
                                                                                                                "value": "Human"
                                                                                                              },
                                                                                                              "custom_location": {
                                                                                                                "confidence": {
                                                                                                                  "Brazil": 1.0
                                                                                                                },
                                                                                                                "entropy": -1.000088900581841e-12,
                                                                                                                "value": "Brazil"
                                                                                                              },
                                                                                                              "num_date": {
                                                                                                                "confidence": [
                                                                                                                  2020.282786885246,
                                                                                                                  2020.282786885246
                                                                                                                ],
                                                                                                                "value": 2020.282786885246
                                                                                                              },
                                                                                                              "originating_lab": {
                                                                                                                "value": "Simile"
                                                                                                              },
                                                                                                              "pangolin_lineage": {
                                                                                                                "value": "B.1.1.33"
                                                                                                              },
                                                                                                              "recency": {
                                                                                                                "value": "Older"
                                                                                                              },
                                                                                                              "region": {
                                                                                                                "value": "South America"
                                                                                                              },
                                                                                                              "region_exposure": {
                                                                                                                "value": "South America"
                                                                                                              },

                                                                                                              "subclade_membership": {
                                                                                                                "value": "20B"
                                                                                                              },
                                                                                                              "submitting_lab": {
                                                                                                                "value": "Bioinformatics Laboratory / LNCC"
                                                                                                              },
                                                                                                              "url": "https://www.gisaid.org"
                                                                                                            }
                                                                                                          },
                                                                                                          {
                                                                                                            "branch_attrs": {
                                                                                                              "mutations": {}
                                                                                                            },
                                                                                                            "children": [
                                                                                                              {
                                                                                                                "branch_attrs": {
                                                                                                                  "labels": {
                                                                                                                    "aa": "ORF1a: T1001I, M1312I, A1352V, L2146F; ORF1b: S1003G; S: H49Y"
                                                                                                                  },
                                                                                                                  "mutations": {
                                                                                                                    "ORF1a": [
                                                                                                                      "T1001I",
                                                                                                                      "M1312I",
                                                                                                                      "A1352V",
                                                                                                                      "L2146F"
                                                                                                                    ],
                                                                                                                    "ORF1b": [
                                                                                                                      "S1003G"
                                                                                                                    ],
                                                                                                                    "S": [
                                                                                                                      "H49Y"
                                                                                                                    ],
                                                                                                                    "nuc": [
                                                                                                                      "C3267T",
                                                                                                                      "G4201A",
                                                                                                                      "C4320T",
                                                                                                                      "C6701T",
                                                                                                                      "C7000T",
                                                                                                                      "A16474G",
                                                                                                                      "C21707T",
                                                                                                                      "C21742T",
                                                                                                                      "C23692T"
                                                                                                                    ]
                                                                                                                  }
                                                                                                                },
                                                                                                                "name": "Brazil/RJ-00493/2020",
                                                                                                                "node_attrs": {

                                                                                                                  "author": {
                                                                                                                    "author": "Carolina M Voloch et al",
                                                                                                                    "value": "Carolina M Voloch et al"
                                                                                                                  },
                                                                                                                  "clade_membership": {
                                                                                                                    "value": "20B"
                                                                                                                  },
                                                                                                                  "country": {
                                                                                                                    "value": "Brazil"
                                                                                                                  },
                                                                                                                  "div": 18,
                                                                                                                  "division": {
                                                                                                                    "value": "Rio de Janeiro"
                                                                                                                  },
                                                                                                                  "division_exposure": {
                                                                                                                    "value": "Rio de Janeiro"
                                                                                                                  },
                                                                                                                  "gisaid_epi_isl": {
                                                                                                                    "value": "EPI_ISL_717887"
                                                                                                                  },
                                                                                                                  "host": {
                                                                                                                    "value": "Human"
                                                                                                                  },
                                                                                                                  "custom_location": {
                                                                                                                    "confidence": {
                                                                                                                      "Brazil": 0.9999999999999999
                                                                                                                    },
                                                                                                                    "entropy": -9.99866855976916e-13,
                                                                                                                    "value": "Brazil"
                                                                                                                  },
                                                                                                                  "location": {
                                                                                                                    "value": "Rio de Janeiro"
                                                                                                                  },
                                                                                                                  "num_date": {
                                                                                                                    "confidence": [
                                                                                                                      2020.8265027322404,
                                                                                                                      2020.8265027322404
                                                                                                                    ],
                                                                                                                    "value": 2020.8265027322404
                                                                                                                  },
                                                                                                                  "originating_lab": {
                                                                                                                    "value": "Laboratorio de Virologia Molecular / UFRJ"
                                                                                                                  },
                                                                                                                  "pangolin_lineage": {
                                                                                                                    "value": "B.1.1.33"
                                                                                                                  },
                                                                                                                  "recency": {
                                                                                                                    "value": "Older"
                                                                                                                  },
                                                                                                                  "region": {
                                                                                                                    "value": "South America"
                                                                                                                  },
                                                                                                                  "region_exposure": {
                                                                                                                    "value": "South America"
                                                                                                                  },

                                                                                                                  "subclade_membership": {
                                                                                                                    "value": "20B"
                                                                                                                  },
                                                                                                                  "submitting_lab": {
                                                                                                                    "value": "Bioinformatics Laboratory / LNCC"
                                                                                                                  },
                                                                                                                  "url": "https://www.gisaid.org"
                                                                                                                }
                                                                                                              },
                                                                                                              {
                                                                                                                "branch_attrs": {
                                                                                                                  "mutations": {}
                                                                                                                },
                                                                                                                "children": [
                                                                                                                  {
                                                                                                                    "branch_attrs": {
                                                                                                                      "labels": {
                                                                                                                        "aa": "N: G34W, Q289H; ORF8: P93S"
                                                                                                                      },
                                                                                                                      "mutations": {
                                                                                                                        "N": [
                                                                                                                          "G34W",
                                                                                                                          "Q289H"
                                                                                                                        ],
                                                                                                                        "ORF8": [
                                                                                                                          "P93S"
                                                                                                                        ],
                                                                                                                        "nuc": [
                                                                                                                          "C14925T",
                                                                                                                          "C26873T",
                                                                                                                          "C28170T",
                                                                                                                          "G28373T",
                                                                                                                          "G29140T",
                                                                                                                          "G29747-",
                                                                                                                          "T29748-",
                                                                                                                          "A29749-",
                                                                                                                          "C29750-",
                                                                                                                          "G29751-",
                                                                                                                          "A29752-",
                                                                                                                          "T29753-",
                                                                                                                          "C29754-",
                                                                                                                          "G29755-",
                                                                                                                          "A29756-",
                                                                                                                          "G29757-",
                                                                                                                          "T29758-"
                                                                                                                        ]
                                                                                                                      }
                                                                                                                    },
                                                                                                                    "children": [
                                                                                                                      {
                                                                                                                        "branch_attrs": {
                                                                                                                          "labels": {
                                                                                                                            "aa": "ORF1a: P80X, H81-, G82X"
                                                                                                                          },
                                                                                                                          "mutations": {
                                                                                                                            "ORF1a": [
                                                                                                                              "P80X",
                                                                                                                              "H81-",
                                                                                                                              "G82X"
                                                                                                                            ],
                                                                                                                            "nuc": [
                                                                                                                              "T505-",
                                                                                                                              "C506-",
                                                                                                                              "A507-",
                                                                                                                              "T508-",
                                                                                                                              "G509-",
                                                                                                                              "G510-"
                                                                                                                            ]
                                                                                                                          }
                                                                                                                        },
                                                                                                                        "name": "Brazil/13648CVL/2020",
                                                                                                                        "node_attrs": {

                                                                                                                          "author": {
                                                                                                                            "author": "Sant'Anna et al.",
                                                                                                                            "value": "Sant'Anna et al."
                                                                                                                          },
                                                                                                                          "clade_membership": {
                                                                                                                            "value": "20B"
                                                                                                                          },
                                                                                                                          "country": {
                                                                                                                            "value": "Brazil"
                                                                                                                          },
                                                                                                                          "div": 14,
                                                                                                                          "division": {
                                                                                                                            "value": "Rio Grande do Sul"
                                                                                                                          },
                                                                                                                          "division_exposure": {
                                                                                                                            "value": "Rio Grande do Sul"
                                                                                                                          },
                                                                                                                          "host": {
                                                                                                                            "value": "human"
                                                                                                                          },
                                                                                                                          "custom_location": {
                                                                                                                            "confidence": {
                                                                                                                              "Rio Grande do Sul": 1.0
                                                                                                                            },
                                                                                                                            "entropy": -1.000088900581841e-12,
                                                                                                                            "value": "Rio Grande do Sul"
                                                                                                                          },
                                                                                                                          "location": {
                                                                                                                            "value": "Sapucaia do Sul"
                                                                                                                          },
                                                                                                                          "num_date": {
                                                                                                                            "confidence": [
                                                                                                                              2020.6079234972678,
                                                                                                                              2020.6079234972678
                                                                                                                            ],
                                                                                                                            "value": 2020.6079234972678
                                                                                                                          },
                                                                                                                          "originating_lab": {
                                                                                                                            "value": "Funda\u00e7\u00e3o Hospitalar de Sapucaia do Sul"
                                                                                                                          },
                                                                                                                          "pangolin_lineage": {
                                                                                                                            "value": "B.1.1.33"
                                                                                                                          },
                                                                                                                          "recency": {
                                                                                                                            "value": "1-2 days ago"
                                                                                                                          },
                                                                                                                          "regiao": {
                                                                                                                            "value": "canoas"
                                                                                                                          },
                                                                                                                          "region": {
                                                                                                                            "value": "South America"
                                                                                                                          },
                                                                                                                          "region_exposure": {
                                                                                                                            "value": "South America"
                                                                                                                          },

                                                                                                                          "subclade_membership": {
                                                                                                                            "value": "20B"
                                                                                                                          },
                                                                                                                          "submitting_lab": {
                                                                                                                            "value": "epiclin"
                                                                                                                          }
                                                                                                                        }
                                                                                                                      },
                                                                                                                      {
                                                                                                                        "branch_attrs": {
                                                                                                                          "mutations": {}
                                                                                                                        },
                                                                                                                        "name": "Brazil/9858CVL/2020",
                                                                                                                        "node_attrs": {

                                                                                                                          "author": {
                                                                                                                            "author": "Sant'Anna et al.",
                                                                                                                            "value": "Sant'Anna et al."
                                                                                                                          },
                                                                                                                          "clade_membership": {
                                                                                                                            "value": "20B"
                                                                                                                          },
                                                                                                                          "country": {
                                                                                                                            "value": "Brazil"
                                                                                                                          },
                                                                                                                          "div": 14,
                                                                                                                          "division": {
                                                                                                                            "value": "Rio Grande do Sul"
                                                                                                                          },
                                                                                                                          "division_exposure": {
                                                                                                                            "value": "Rio Grande do Sul"
                                                                                                                          },
                                                                                                                          "host": {
                                                                                                                            "value": "human"
                                                                                                                          },
                                                                                                                          "custom_location": {
                                                                                                                            "confidence": {
                                                                                                                              "Rio Grande do Sul": 1.0
                                                                                                                            },
                                                                                                                            "entropy": -1.000088900581841e-12,
                                                                                                                            "value": "Rio Grande do Sul"
                                                                                                                          },
                                                                                                                          "location": {
                                                                                                                            "value": "Novo Hamburgo"
                                                                                                                          },
                                                                                                                          "num_date": {
                                                                                                                            "confidence": [
                                                                                                                              2020.5669398907103,
                                                                                                                              2020.5669398907103
                                                                                                                            ],
                                                                                                                            "value": 2020.5669398907103
                                                                                                                          },
                                                                                                                          "originating_lab": {
                                                                                                                            "value": "Funda\u00e7\u00e3o de Sa\u00fade P\u00fablica de Novo Hamburgo"
                                                                                                                          },
                                                                                                                          "pangolin_lineage": {
                                                                                                                            "value": "B.1.1.33"
                                                                                                                          },
                                                                                                                          "recency": {
                                                                                                                            "value": "1-2 days ago"
                                                                                                                          },
                                                                                                                          "regiao": {
                                                                                                                            "value": "novo_hamburgo"
                                                                                                                          },
                                                                                                                          "region": {
                                                                                                                            "value": "South America"
                                                                                                                          },
                                                                                                                          "region_exposure": {
                                                                                                                            "value": "South America"
                                                                                                                          },

                                                                                                                          "subclade_membership": {
                                                                                                                            "value": "20B"
                                                                                                                          },
                                                                                                                          "submitting_lab": {
                                                                                                                            "value": "epiclin"
                                                                                                                          }
                                                                                                                        }
                                                                                                                      }
                                                                                                                    ],
                                                                                                                    "name": "NODE_0003579",
                                                                                                                    "node_attrs": {
                                                                                                                      "clade_membership": {
                                                                                                                        "value": "20B"
                                                                                                                      },
                                                                                                                      "div": 14,
                                                                                                                      "custom_location": {
                                                                                                                        "confidence": {
                                                                                                                          "Brazil": 0.07196254950217426,
                                                                                                                          "Rio Grande do Sul": 0.9279966308721722
                                                                                                                        },
                                                                                                                        "entropy": 0.25916131032831813,
                                                                                                                        "value": "Rio Grande do Sul"
                                                                                                                      },
                                                                                                                      "num_date": {
                                                                                                                        "confidence": [
                                                                                                                          2020.5289338675636,
                                                                                                                          2020.5669398907103
                                                                                                                        ],
                                                                                                                        "value": 2020.5669398907103
                                                                                                                      },
                                                                                                                      "subclade_membership": {
                                                                                                                        "value": "20B"
                                                                                                                      }
                                                                                                                    }
                                                                                                                  },
                                                                                                                  {
                                                                                                                    "branch_attrs": {
                                                                                                                      "labels": {
                                                                                                                        "aa": "ORF1a: V3718F; S: Q23K"
                                                                                                                      },
                                                                                                                      "mutations": {
                                                                                                                        "ORF1a": [
                                                                                                                          "V3718F"
                                                                                                                        ],
                                                                                                                        "S": [
                                                                                                                          "Q23K"
                                                                                                                        ],
                                                                                                                        "nuc": [
                                                                                                                          "G11417T",
                                                                                                                          "C21629A",
                                                                                                                          "T26061A"
                                                                                                                        ]
                                                                                                                      }
                                                                                                                    },
                                                                                                                    "children": [
                                                                                                                      {
                                                                                                                        "branch_attrs": {
                                                                                                                          "labels": {
                                                                                                                            "aa": "ORF1a: L3636F, K4377N; ORF9b: N55S"
                                                                                                                          },
                                                                                                                          "mutations": {
                                                                                                                            "ORF1a": [
                                                                                                                              "L3636F",
                                                                                                                              "K4377N"
                                                                                                                            ],
                                                                                                                            "ORF9b": [
                                                                                                                              "N55S"
                                                                                                                            ],
                                                                                                                            "nuc": [
                                                                                                                              "C11171T",
                                                                                                                              "G13045T",
                                                                                                                              "A13396C",
                                                                                                                              "A28447G"
                                                                                                                            ]
                                                                                                                          }
                                                                                                                        },
                                                                                                                        "children": [
                                                                                                                          {
                                                                                                                            "branch_attrs": {
                                                                                                                              "labels": {
                                                                                                                                "aa": "N: L139F, G214S; ORF1a: P804L"
                                                                                                                              },
                                                                                                                              "mutations": {
                                                                                                                                "N": [
                                                                                                                                  "L139F",
                                                                                                                                  "G214S"
                                                                                                                                ],
                                                                                                                                "ORF1a": [
                                                                                                                                  "P804L"
                                                                                                                                ],
                                                                                                                                "nuc": [
                                                                                                                                  "C2676T",
                                                                                                                                  "G28690T",
                                                                                                                                  "G28913A"
                                                                                                                                ]
                                                                                                                              }
                                                                                                                            },
                                                                                                                            "name": "Brazil/SP-914/2020",
                                                                                                                            "node_attrs": {

                                                                                                                              "author": {
                                                                                                                                "author": "Claudio Tavares Sacchi et al",
                                                                                                                                "value": "Claudio Tavares Sacchi et al"
                                                                                                                              },
                                                                                                                              "clade_membership": {
                                                                                                                                "value": "20B"
                                                                                                                              },
                                                                                                                              "country": {
                                                                                                                                "value": "Brazil"
                                                                                                                              },
                                                                                                                              "div": 19,
                                                                                                                              "division": {
                                                                                                                                "value": "S\u00e3o Paulo"
                                                                                                                              },
                                                                                                                              "division_exposure": {
                                                                                                                                "value": "S\u00e3o Paulo"
                                                                                                                              },
                                                                                                                              "gisaid_epi_isl": {
                                                                                                                                "value": "EPI_ISL_861670"
                                                                                                                              },
                                                                                                                              "host": {
                                                                                                                                "value": "Human"
                                                                                                                              },
                                                                                                                              "custom_location": {
                                                                                                                                "confidence": {
                                                                                                                                  "Brazil": 1.0
                                                                                                                                },
                                                                                                                                "entropy": -1.000088900581841e-12,
                                                                                                                                "value": "Brazil"
                                                                                                                              },
                                                                                                                              "location": {
                                                                                                                                "value": "Lorena BR"
                                                                                                                              },
                                                                                                                              "num_date": {
                                                                                                                                "confidence": [
                                                                                                                                  2020.9357923497269,
                                                                                                                                  2020.9357923497269
                                                                                                                                ],
                                                                                                                                "value": 2020.9357923497269
                                                                                                                              },
                                                                                                                              "originating_lab": {
                                                                                                                                "value": "Instituto Adolfo Lutz - Regional de Taubate"
                                                                                                                              },
                                                                                                                              "pangolin_lineage": {
                                                                                                                                "value": "B.1.1.33"
                                                                                                                              },
                                                                                                                              "recency": {
                                                                                                                                "value": "Older"
                                                                                                                              },
                                                                                                                              "region": {
                                                                                                                                "value": "South America"
                                                                                                                              },
                                                                                                                              "region_exposure": {
                                                                                                                                "value": "South America"
                                                                                                                              },

                                                                                                                              "subclade_membership": {
                                                                                                                                "value": "20B"
                                                                                                                              },
                                                                                                                              "submitting_lab": {
                                                                                                                                "value": "Instituto Adolfo Lutz, Interdiciplinary Procedures Center, Strategic Laboratory"
                                                                                                                              },
                                                                                                                              "url": "https://www.gisaid.org"
                                                                                                                            }
                                                                                                                          },
                                                                                                                          {
                                                                                                                            "branch_attrs": {
                                                                                                                              "labels": {
                                                                                                                                "aa": "ORF1a: G112D, V2027I; ORF1b: S2198I"
                                                                                                                              },
                                                                                                                              "mutations": {
                                                                                                                                "ORF1a": [
                                                                                                                                  "G112D",
                                                                                                                                  "V2027I"
                                                                                                                                ],
                                                                                                                                "ORF1b": [
                                                                                                                                  "S2198I"
                                                                                                                                ],
                                                                                                                                "nuc": [
                                                                                                                                  "C367T",
                                                                                                                                  "G600A",
                                                                                                                                  "T5347C",
                                                                                                                                  "G6344A",
                                                                                                                                  "C6388T",
                                                                                                                                  "C6730T",
                                                                                                                                  "G20060T",
                                                                                                                                  "C25572T",
                                                                                                                                  "C27630T",
                                                                                                                                  "A27989G"
                                                                                                                                ]
                                                                                                                              }
                                                                                                                            },
                                                                                                                            "children": [
                                                                                                                              {
                                                                                                                                "branch_attrs": {
                                                                                                                                  "mutations": {}
                                                                                                                                },
                                                                                                                                "name": "Brazil/AM-L70-CD1725/2020",
                                                                                                                                "node_attrs": {
                                                                                                                                  "author": {
                                                                                                                                    "author": "Nuno Faria et al",
                                                                                                                                    "value": "Nuno Faria et al"
                                                                                                                                  },
                                                                                                                                  "clade_membership": {
                                                                                                                                    "value": "20B"
                                                                                                                                  },
                                                                                                                                  "country": {
                                                                                                                                    "value": "Brazil"
                                                                                                                                  },
                                                                                                                                  "div": 26,
                                                                                                                                  "division": {
                                                                                                                                    "value": "Amazonas BR"
                                                                                                                                  },
                                                                                                                                  "division_exposure": {
                                                                                                                                    "value": "Amazonas BR"
                                                                                                                                  },
                                                                                                                                  "gisaid_epi_isl": {
                                                                                                                                    "value": "EPI_ISL_804822"
                                                                                                                                  },
                                                                                                                                  "host": {
                                                                                                                                    "value": "Human"
                                                                                                                                  },
                                                                                                                                  "custom_location": {
                                                                                                                                    "confidence": {
                                                                                                                                      "Brazil": 1.0
                                                                                                                                    },
                                                                                                                                    "entropy": -1.000088900581841e-12,
                                                                                                                                    "value": "Brazil"
                                                                                                                                  },
                                                                                                                                  "num_date": {
                                                                                                                                    "confidence": [
                                                                                                                                      2020.957650273224,
                                                                                                                                      2020.957650273224
                                                                                                                                    ],
                                                                                                                                    "value": 2020.957650273224
                                                                                                                                  },
                                                                                                                                  "originating_lab": {
                                                                                                                                    "value": "DB Diagnosticos do Brasil"
                                                                                                                                  },
                                                                                                                                  "pangolin_lineage": {
                                                                                                                                    "value": "B.1.1.33"
                                                                                                                                  },
                                                                                                                                  "recency": {
                                                                                                                                    "value": "Older"
                                                                                                                                  },
                                                                                                                                  "region": {
                                                                                                                                    "value": "South America"
                                                                                                                                  },
                                                                                                                                  "region_exposure": {
                                                                                                                                    "value": "South America"
                                                                                                                                  },
                                                                                                                                  "subclade_membership": {
                                                                                                                                    "value": "20B"
                                                                                                                                  },
                                                                                                                                  "submitting_lab": {
                                                                                                                                    "value": "Laborat\u00f3rio de Parasitologia M\u00e9dica - Instituto de Medicina Tropical - Universidade de S\u00e3o Paulo"
                                                                                                                                  },
                                                                                                                                  "url": "https://www.gisaid.org"
                                                                                                                                }
                                                                                                                              },
                                                                                                                              {
                                                                                                                                "branch_attrs": {
                                                                                                                                  "mutations": {}
                                                                                                                                },
                                                                                                                                "name": "Brazil/AM-L70-71-CD1725/2020",
                                                                                                                                "node_attrs": {
                                                                                                                                  "author": {
                                                                                                                                    "author": "Brazil-UK Centre for Arbovirus Discovery Diagnosis Genomics et al",
                                                                                                                                    "value": "Brazil-UK Centre for Arbovirus Discovery Diagnosis Genomics et al"
                                                                                                                                  },
                                                                                                                                  "clade_membership": {
                                                                                                                                    "value": "20B"
                                                                                                                                  },
                                                                                                                                  "country": {
                                                                                                                                    "value": "Brazil"
                                                                                                                                  },
                                                                                                                                  "div": 26,
                                                                                                                                  "division": {
                                                                                                                                    "value": "Amazonas BR"
                                                                                                                                  },
                                                                                                                                  "division_exposure": {
                                                                                                                                    "value": "Amazonas BR"
                                                                                                                                  },
                                                                                                                                  "gisaid_epi_isl": {
                                                                                                                                    "value": "EPI_ISL_1060910"
                                                                                                                                  },
                                                                                                                                  "host": {
                                                                                                                                    "value": "Human"
                                                                                                                                  },
                                                                                                                                  "custom_location": {
                                                                                                                                    "confidence": {
                                                                                                                                      "Brazil": 1.0
                                                                                                                                    },
                                                                                                                                    "entropy": -1.000088900581841e-12,
                                                                                                                                    "value": "Brazil"
                                                                                                                                  },
                                                                                                                                  "location": {
                                                                                                                                    "value": "Manaus"
                                                                                                                                  },
                                                                                                                                  "num_date": {
                                                                                                                                    "confidence": [
                                                                                                                                      2020.957650273224,
                                                                                                                                      2020.957650273224
                                                                                                                                    ],
                                                                                                                                    "value": 2020.957650273224
                                                                                                                                  },
                                                                                                                                  "originating_lab": {
                                                                                                                                    "value": "DB Diagnosticos do Brasil"
                                                                                                                                  },
                                                                                                                                  "pangolin_lineage": {
                                                                                                                                    "value": "B.1.1.33"
                                                                                                                                  },
                                                                                                                                  "recency": {
                                                                                                                                    "value": "One week ago"
                                                                                                                                  },
                                                                                                                                  "region": {
                                                                                                                                    "value": "South America"
                                                                                                                                  },
                                                                                                                                  "region_exposure": {
                                                                                                                                    "value": "South America"
                                                                                                                                  },
                                                                                                                                  "subclade_membership": {
                                                                                                                                    "value": "20B"
                                                                                                                                  },
                                                                                                                                  "submitting_lab": {
                                                                                                                                    "value": "Instituto de Medicina Tropical de Sao Paulo"
                                                                                                                                  },
                                                                                                                                  "url": "https://www.gisaid.org"
                                                                                                                                }
                                                                                                                              }
                                                                                                                            ],
                                                                                                                            "name": "NODE_0003628",
                                                                                                                            "node_attrs": {
                                                                                                                              "clade_membership": {
                                                                                                                                "value": "20B"
                                                                                                                              },
                                                                                                                              "div": 26,
                                                                                                                              "custom_location": {
                                                                                                                                "confidence": {
                                                                                                                                  "Brazil": 0.9989508089268337
                                                                                                                                },
                                                                                                                                "entropy": 0.008666489664969327,
                                                                                                                                "value": "Brazil"
                                                                                                                              },
                                                                                                                              "num_date": {
                                                                                                                                "confidence": [
                                                                                                                                  2020.930715496952,
                                                                                                                                  2020.957650273224
                                                                                                                                ],
                                                                                                                                "value": 2020.957650273224
                                                                                                                              },
                                                                                                                              "subclade_membership": {
                                                                                                                                "value": "20B"
                                                                                                                              }
                                                                                                                            }
                                                                                                                          }
                                                                                                                        ],
                                                                                                                        "name": "NODE_0003627",
                                                                                                                        "node_attrs": {
                                                                                                                          "clade_membership": {
                                                                                                                            "value": "20B"
                                                                                                                          },
                                                                                                                          "div": 16,
                                                                                                                          "custom_location": {
                                                                                                                            "confidence": {
                                                                                                                              "Brazil": 0.9980284632120526,
                                                                                                                              "Rio Grande do Sul": 0.0018441428371785906
                                                                                                                            },
                                                                                                                            "entropy": 0.014771064173787195,
                                                                                                                            "value": "Brazil"
                                                                                                                          },
                                                                                                                          "num_date": {
                                                                                                                            "confidence": [
                                                                                                                              2020.4705759751823,
                                                                                                                              2020.8260154226402
                                                                                                                            ],
                                                                                                                            "value": 2020.723007371616
                                                                                                                          },
                                                                                                                          "subclade_membership": {
                                                                                                                            "value": "20B"
                                                                                                                          }
                                                                                                                        }
                                                                                                                      },
                                                                                                                      {
                                                                                                                        "branch_attrs": {
                                                                                                                          "labels": {
                                                                                                                            "aa": "ORF1a: A498V, S2488F"
                                                                                                                          },
                                                                                                                          "mutations": {
                                                                                                                            "ORF1a": [
                                                                                                                              "A498V",
                                                                                                                              "S2488F"
                                                                                                                            ],
                                                                                                                            "nuc": [
                                                                                                                              "C1758T",
                                                                                                                              "C6145T",
                                                                                                                              "C7728T",
                                                                                                                              "C19164T",
                                                                                                                              "C19593T"
                                                                                                                            ]
                                                                                                                          }
                                                                                                                        },
                                                                                                                        "children": [
                                                                                                                          {
                                                                                                                            "branch_attrs": {
                                                                                                                              "labels": {
                                                                                                                                "aa": "ORF1a: T2106I; S: G1124V"
                                                                                                                              },
                                                                                                                              "mutations": {
                                                                                                                                "ORF1a": [
                                                                                                                                  "T2106I"
                                                                                                                                ],
                                                                                                                                "S": [
                                                                                                                                  "G1124V"
                                                                                                                                ],
                                                                                                                                "nuc": [
                                                                                                                                  "C6582T",
                                                                                                                                  "G24933T"
                                                                                                                                ]
                                                                                                                              }
                                                                                                                            },
                                                                                                                            "name": "Brazil/SP-919/2020",
                                                                                                                            "node_attrs": {

                                                                                                                              "author": {
                                                                                                                                "author": "Claudio Tavares Sacchi et al",
                                                                                                                                "value": "Claudio Tavares Sacchi et al"
                                                                                                                              },
                                                                                                                              "clade_membership": {
                                                                                                                                "value": "20B"
                                                                                                                              },
                                                                                                                              "country": {
                                                                                                                                "value": "Brazil"
                                                                                                                              },
                                                                                                                              "div": 19,
                                                                                                                              "division": {
                                                                                                                                "value": "S\u00e3o Paulo"
                                                                                                                              },
                                                                                                                              "division_exposure": {
                                                                                                                                "value": "S\u00e3o Paulo"
                                                                                                                              },
                                                                                                                              "gisaid_epi_isl": {
                                                                                                                                "value": "EPI_ISL_833159"
                                                                                                                              },
                                                                                                                              "host": {
                                                                                                                                "value": "Human"
                                                                                                                              },
                                                                                                                              "custom_location": {
                                                                                                                                "confidence": {
                                                                                                                                  "Brazil": 1.0
                                                                                                                                },
                                                                                                                                "entropy": -1.000088900581841e-12,
                                                                                                                                "value": "Brazil"
                                                                                                                              },
                                                                                                                              "location": {
                                                                                                                                "value": "Mogi Das Cruzes"
                                                                                                                              },
                                                                                                                              "num_date": {
                                                                                                                                "confidence": [
                                                                                                                                  2020.9494535519125,
                                                                                                                                  2020.9494535519125
                                                                                                                                ],
                                                                                                                                "value": 2020.9494535519125
                                                                                                                              },
                                                                                                                              "originating_lab": {
                                                                                                                                "value": "Instituto Adolfo Lutz - Central"
                                                                                                                              },
                                                                                                                              "pangolin_lineage": {
                                                                                                                                "value": "B.1.1.33"
                                                                                                                              },
                                                                                                                              "recency": {
                                                                                                                                "value": "Older"
                                                                                                                              },
                                                                                                                              "region": {
                                                                                                                                "value": "South America"
                                                                                                                              },
                                                                                                                              "region_exposure": {
                                                                                                                                "value": "South America"
                                                                                                                              },

                                                                                                                              "subclade_membership": {
                                                                                                                                "value": "20B"
                                                                                                                              },
                                                                                                                              "submitting_lab": {
                                                                                                                                "value": "Instituto Adolfo Lutz, Interdiciplinary Procedures Center, Strategic Laboratory"
                                                                                                                              },
                                                                                                                              "url": "https://www.gisaid.org"
                                                                                                                            }
                                                                                                                          },
                                                                                                                          {
                                                                                                                            "branch_attrs": {
                                                                                                                              "labels": {
                                                                                                                                "aa": "ORF1a: L2146F, L3606F; S: D1139N"
                                                                                                                              },
                                                                                                                              "mutations": {
                                                                                                                                "ORF1a": [
                                                                                                                                  "L2146F",
                                                                                                                                  "L3606F"
                                                                                                                                ],
                                                                                                                                "S": [
                                                                                                                                  "D1139N"
                                                                                                                                ],
                                                                                                                                "nuc": [
                                                                                                                                  "T2107C",
                                                                                                                                  "C6040T",
                                                                                                                                  "C6701T",
                                                                                                                                  "G11083T",
                                                                                                                                  "C20646T",
                                                                                                                                  "T22573C",
                                                                                                                                  "G24977A"
                                                                                                                                ]
                                                                                                                              }
                                                                                                                            },
                                                                                                                            "children": [
                                                                                                                              {
                                                                                                                                "branch_attrs": {
                                                                                                                                  "mutations": {}
                                                                                                                                },
                                                                                                                                "name": "Brazil/BA-46/2020",
                                                                                                                                "node_attrs": {

                                                                                                                                  "author": {
                                                                                                                                    "author": "Stephane Tosta et al",
                                                                                                                                    "value": "Stephane Tosta et al"
                                                                                                                                  },
                                                                                                                                  "clade_membership": {
                                                                                                                                    "value": "20B"
                                                                                                                                  },
                                                                                                                                  "country": {
                                                                                                                                    "value": "Brazil"
                                                                                                                                  },
                                                                                                                                  "div": 24,
                                                                                                                                  "division": {
                                                                                                                                    "value": "Bahia"
                                                                                                                                  },
                                                                                                                                  "division_exposure": {
                                                                                                                                    "value": "Bahia"
                                                                                                                                  },
                                                                                                                                  "gisaid_epi_isl": {
                                                                                                                                    "value": "EPI_ISL_978531"
                                                                                                                                  },
                                                                                                                                  "host": {
                                                                                                                                    "value": "Human"
                                                                                                                                  },
                                                                                                                                  "custom_location": {
                                                                                                                                    "confidence": {
                                                                                                                                      "Brazil": 1.0
                                                                                                                                    },
                                                                                                                                    "entropy": -1.000088900581841e-12,
                                                                                                                                    "value": "Brazil"
                                                                                                                                  },
                                                                                                                                  "num_date": {
                                                                                                                                    "confidence": [
                                                                                                                                      2020.8674863387978,
                                                                                                                                      2020.8674863387978
                                                                                                                                    ],
                                                                                                                                    "value": 2020.8674863387978
                                                                                                                                  },
                                                                                                                                  "originating_lab": {
                                                                                                                                    "value": "Central Public Health Laboratory - LACEN -Bahia, Salvador, Brazil"
                                                                                                                                  },
                                                                                                                                  "pangolin_lineage": {
                                                                                                                                    "value": "B.1.1.33"
                                                                                                                                  },
                                                                                                                                  "recency": {
                                                                                                                                    "value": "One month ago"
                                                                                                                                  },
                                                                                                                                  "region": {
                                                                                                                                    "value": "South America"
                                                                                                                                  },
                                                                                                                                  "region_exposure": {
                                                                                                                                    "value": "South America"
                                                                                                                                  },

                                                                                                                                  "subclade_membership": {
                                                                                                                                    "value": "20B"
                                                                                                                                  },
                                                                                                                                  "submitting_lab": {
                                                                                                                                    "value": "Central Public Health Laboratory - LACEN -Bahia, Salvador, Brazil"
                                                                                                                                  },
                                                                                                                                  "url": "https://www.gisaid.org"
                                                                                                                                }
                                                                                                                              },
                                                                                                                              {
                                                                                                                                "branch_attrs": {
                                                                                                                                  "mutations": {}
                                                                                                                                },
                                                                                                                                "name": "Brazil/BA-46.1/2020",
                                                                                                                                "node_attrs": {

                                                                                                                                  "author": {
                                                                                                                                    "author": "Stephane Tosta et al",
                                                                                                                                    "value": "Stephane Tosta et al"
                                                                                                                                  },
                                                                                                                                  "clade_membership": {
                                                                                                                                    "value": "20B"
                                                                                                                                  },
                                                                                                                                  "country": {
                                                                                                                                    "value": "Brazil"
                                                                                                                                  },
                                                                                                                                  "div": 24,
                                                                                                                                  "division": {
                                                                                                                                    "value": "Bahia"
                                                                                                                                  },
                                                                                                                                  "division_exposure": {
                                                                                                                                    "value": "Bahia"
                                                                                                                                  },
                                                                                                                                  "gisaid_epi_isl": {
                                                                                                                                    "value": "EPI_ISL_1068360"
                                                                                                                                  },
                                                                                                                                  "host": {
                                                                                                                                    "value": "Human"
                                                                                                                                  },
                                                                                                                                  "custom_location": {
                                                                                                                                    "confidence": {
                                                                                                                                      "Brazil": 1.0
                                                                                                                                    },
                                                                                                                                    "entropy": -1.000088900581841e-12,
                                                                                                                                    "value": "Brazil"
                                                                                                                                  },
                                                                                                                                  "num_date": {
                                                                                                                                    "confidence": [
                                                                                                                                      2020.8674863387978,
                                                                                                                                      2020.8674863387978
                                                                                                                                    ],
                                                                                                                                    "value": 2020.8674863387978
                                                                                                                                  },
                                                                                                                                  "originating_lab": {
                                                                                                                                    "value": "Central Public Health Laboratory - LACEN -Bahia, Salvador, Brazil"
                                                                                                                                  },
                                                                                                                                  "pangolin_lineage": {
                                                                                                                                    "value": "B.1.1.33"
                                                                                                                                  },
                                                                                                                                  "recency": {
                                                                                                                                    "value": "One week ago"
                                                                                                                                  },
                                                                                                                                  "region": {
                                                                                                                                    "value": "South America"
                                                                                                                                  },
                                                                                                                                  "region_exposure": {
                                                                                                                                    "value": "South America"
                                                                                                                                  },

                                                                                                                                  "subclade_membership": {
                                                                                                                                    "value": "20B"
                                                                                                                                  },
                                                                                                                                  "submitting_lab": {
                                                                                                                                    "value": "Central Public Health Laboratory - LACEN -Bahia, Salvador, Brazil"
                                                                                                                                  },
                                                                                                                                  "url": "https://www.gisaid.org"
                                                                                                                                }
                                                                                                                              }
                                                                                                                            ],
                                                                                                                            "name": "NODE_0003630",
                                                                                                                            "node_attrs": {
                                                                                                                              "clade_membership": {
                                                                                                                                "value": "20B"
                                                                                                                              },
                                                                                                                              "div": 24,
                                                                                                                              "custom_location": {
                                                                                                                                "confidence": {
                                                                                                                                  "Brazil": 0.9989508089268337
                                                                                                                                },
                                                                                                                                "entropy": 0.008666489664969327,
                                                                                                                                "value": "Brazil"
                                                                                                                              },
                                                                                                                              "num_date": {
                                                                                                                                "confidence": [
                                                                                                                                  2020.8372717561087,
                                                                                                                                  2020.8674863387978
                                                                                                                                ],
                                                                                                                                "value": 2020.8674863387978
                                                                                                                              },
                                                                                                                              "subclade_membership": {
                                                                                                                                "value": "20B"
                                                                                                                              }
                                                                                                                            }
                                                                                                                          }
                                                                                                                        ],
                                                                                                                        "name": "NODE_0003629",
                                                                                                                        "node_attrs": {
                                                                                                                          "clade_membership": {
                                                                                                                            "value": "20B"
                                                                                                                          },
                                                                                                                          "div": 17,
                                                                                                                          "custom_location": {
                                                                                                                            "confidence": {
                                                                                                                              "Brazil": 0.9980284632120526,
                                                                                                                              "Rio Grande do Sul": 0.0018441428371785906
                                                                                                                            },
                                                                                                                            "entropy": 0.014771064173787195,
                                                                                                                            "value": "Brazil"
                                                                                                                          },
                                                                                                                          "num_date": {
                                                                                                                            "confidence": [
                                                                                                                              2020.5273147256112,
                                                                                                                              2020.8095852027518
                                                                                                                            ],
                                                                                                                            "value": 2020.7241127010805
                                                                                                                          },
                                                                                                                          "subclade_membership": {
                                                                                                                            "value": "20B"
                                                                                                                          }
                                                                                                                        }
                                                                                                                      }
                                                                                                                    ],
                                                                                                                    "name": "NODE_0003626",
                                                                                                                    "node_attrs": {
                                                                                                                      "clade_membership": {
                                                                                                                        "value": "20B"
                                                                                                                      },
                                                                                                                      "div": 12,
                                                                                                                      "custom_location": {
                                                                                                                        "confidence": {
                                                                                                                          "Brazil": 0.989062744344478,
                                                                                                                          "Rio Grande do Sul": 0.010790419263384974
                                                                                                                        },
                                                                                                                        "entropy": 0.061101476259854404,
                                                                                                                        "value": "Brazil"
                                                                                                                      },
                                                                                                                      "num_date": {
                                                                                                                        "confidence": [
                                                                                                                          2020.256827718957,
                                                                                                                          2020.667210360867
                                                                                                                        ],
                                                                                                                        "value": 2020.4957985957953
                                                                                                                      },
                                                                                                                      "subclade_membership": {
                                                                                                                        "value": "20B"
                                                                                                                      }
                                                                                                                    }
                                                                                                                  }
                                                                                                                ],
                                                                                                                "name": "NODE_0002540",
                                                                                                                "node_attrs": {
                                                                                                                  "clade_membership": {
                                                                                                                    "value": "20B"
                                                                                                                  },
                                                                                                                  "div": 9,
                                                                                                                  "custom_location": {
                                                                                                                    "confidence": {
                                                                                                                      "Brazil": 0.9031842130427681,
                                                                                                                      "Rio Grande do Sul": 0.09657987152928499
                                                                                                                    },
                                                                                                                    "entropy": 0.3197943699646577,
                                                                                                                    "value": "Brazil"
                                                                                                                  },
                                                                                                                  "num_date": {
                                                                                                                    "confidence": [
                                                                                                                      2020.112282584287,
                                                                                                                      2020.5139059844334
                                                                                                                    ],
                                                                                                                    "value": 2020.3710821791153
                                                                                                                  },
                                                                                                                  "subclade_membership": {
                                                                                                                    "value": "20B"
                                                                                                                  }
                                                                                                                }
                                                                                                              }
                                                                                                            ],
                                                                                                            "name": "NODE_0002538",
                                                                                                            "node_attrs": {
                                                                                                              "clade_membership": {
                                                                                                                "value": "20B"
                                                                                                              },
                                                                                                              "div": 9,
                                                                                                              "custom_location": {
                                                                                                                "confidence": {
                                                                                                                  "Brazil": 0.9899665270346409,
                                                                                                                  "Rio Grande do Sul": 0.009892330466619206
                                                                                                                },
                                                                                                                "entropy": 0.056952983732074663,
                                                                                                                "value": "Brazil"
                                                                                                              },
                                                                                                              "num_date": {
                                                                                                                "confidence": [
                                                                                                                  2020.1244696207775,
                                                                                                                  2020.5247725343893
                                                                                                                ],
                                                                                                                "value": 2020.2823982964785
                                                                                                              },
                                                                                                              "subclade_membership": {
                                                                                                                "value": "20B"
                                                                                                              }
                                                                                                            }
                                                                                                          }
                                                                                                        ],
                                                                                                        "name": "NODE_0002537",
                                                                                                        "node_attrs": {
                                                                                                          "clade_membership": {
                                                                                                            "value": "20B"
                                                                                                          },
                                                                                                          "div": 9,
                                                                                                          "custom_location": {
                                                                                                            "confidence": {
                                                                                                              "Brazil": 0.9980727026669906,
                                                                                                              "Rio Grande do Sul": 0.001796314729229226
                                                                                                            },
                                                                                                            "entropy": 0.014502301408661015,
                                                                                                            "value": "Brazil"
                                                                                                          },
                                                                                                          "num_date": {
                                                                                                            "confidence": [
                                                                                                              2020.2041668858417,
                                                                                                              2020.282786885246
                                                                                                            ],
                                                                                                            "value": 2020.2576657379113
                                                                                                          },
                                                                                                          "subclade_membership": {
                                                                                                            "value": "20B"
                                                                                                          }
                                                                                                        }
                                                                                                      }
                                                                                                    ],
                                                                                                    "name": "NODE_0002533",
                                                                                                    "node_attrs": {
                                                                                                      "clade_membership": {
                                                                                                        "value": "20B"
                                                                                                      },
                                                                                                      "div": 9,
                                                                                                      "custom_location": {
                                                                                                        "confidence": {
                                                                                                          "Brazil": 0.9986379160102301,
                                                                                                          "Rio Grande do Sul": 0.0011489489038614378
                                                                                                        },
                                                                                                        "entropy": 0.011006119699646417,
                                                                                                        "value": "Brazil"
                                                                                                      },
                                                                                                      "num_date": {
                                                                                                        "confidence": [
                                                                                                          2020.2025618105579,
                                                                                                          2020.2764755019411
                                                                                                        ],
                                                                                                        "value": 2020.236287712524
                                                                                                      },
                                                                                                      "subclade_membership": {
                                                                                                        "value": "20B"
                                                                                                      }
                                                                                                    }
                                                                                                  }
                                                                                                ],
                                                                                                "name": "NODE_0002528",
                                                                                                "node_attrs": {
                                                                                                  "clade_membership": {
                                                                                                    "value": "20B"
                                                                                                  },
                                                                                                  "div": 9,
                                                                                                  "custom_location": {
                                                                                                    "confidence": {
                                                                                                      "Brazil": 0.9968060238249572,
                                                                                                      "Rio Grande do Sul": 0.001196433277520902,
                                                                                                      "South America": 0.001919968544719747
                                                                                                    },
                                                                                                    "entropy": 0.0240287609749495,
                                                                                                    "value": "Brazil"
                                                                                                  },
                                                                                                  "num_date": {
                                                                                                    "confidence": [
                                                                                                      2020.201212595052,
                                                                                                      2020.266803841133
                                                                                                    ],
                                                                                                    "value": 2020.217142707958
                                                                                                  },
                                                                                                  "subclade_membership": {
                                                                                                    "value": "20B"
                                                                                                  }
                                                                                                }
                                                                                              },
                                                                                              {
                                                                                                "branch_attrs": {
                                                                                                  "mutations": {}
                                                                                                },
                                                                                                "children": [
                                                                                                  {
                                                                                                    "branch_attrs": {
                                                                                                      "mutations": {}
                                                                                                    },
                                                                                                    "name": "Brazil/PI-0239/2020",
                                                                                                    "node_attrs": {

                                                                                                      "author": {
                                                                                                        "author": "Alexandra Gerber et al",
                                                                                                        "paper_url": "https://dx.doi.org/10.1126/science.abd2161",
                                                                                                        "title": "Evolution and epidemic spread of SARS-CoV-2 in Brazil",
                                                                                                        "value": "Alexandra Gerber et al"
                                                                                                      },
                                                                                                      "clade_membership": {
                                                                                                        "value": "20B"
                                                                                                      },
                                                                                                      "country": {
                                                                                                        "value": "Brazil"
                                                                                                      },
                                                                                                      "div": 9,
                                                                                                      "division": {
                                                                                                        "value": "Piaui"
                                                                                                      },
                                                                                                      "division_exposure": {
                                                                                                        "value": "Piaui"
                                                                                                      },
                                                                                                      "gisaid_epi_isl": {
                                                                                                        "value": "EPI_ISL_470613"
                                                                                                      },
                                                                                                      "host": {
                                                                                                        "value": "Human"
                                                                                                      },
                                                                                                      "custom_location": {
                                                                                                        "confidence": {
                                                                                                          "Brazil": 0.9999999999999999
                                                                                                        },
                                                                                                        "entropy": -9.99866855976916e-13,
                                                                                                        "value": "Brazil"
                                                                                                      },
                                                                                                      "num_date": {
                                                                                                        "confidence": [
                                                                                                          2020.214480874317,
                                                                                                          2020.214480874317
                                                                                                        ],
                                                                                                        "value": 2020.214480874317
                                                                                                      },
                                                                                                      "originating_lab": {
                                                                                                        "value": "Hermes Pardini"
                                                                                                      },
                                                                                                      "pangolin_lineage": {
                                                                                                        "value": "B.1.1.33"
                                                                                                      },
                                                                                                      "recency": {
                                                                                                        "value": "Older"
                                                                                                      },
                                                                                                      "region": {
                                                                                                        "value": "South America"
                                                                                                      },
                                                                                                      "region_exposure": {
                                                                                                        "value": "South America"
                                                                                                      },

                                                                                                      "subclade_membership": {
                                                                                                        "value": "20B"
                                                                                                      },
                                                                                                      "submitting_lab": {
                                                                                                        "value": "Bioinformatics Laboratory / LNCC"
                                                                                                      },
                                                                                                      "url": "https://www.gisaid.org"
                                                                                                    }
                                                                                                  },
                                                                                                  {
                                                                                                    "branch_attrs": {
                                                                                                      "mutations": {}
                                                                                                    },
                                                                                                    "children": [
                                                                                                      {
                                                                                                        "branch_attrs": {
                                                                                                          "mutations": {}
                                                                                                        },
                                                                                                        "children": [
                                                                                                          {
                                                                                                            "branch_attrs": {
                                                                                                              "labels": {
                                                                                                                "aa": "ORF1a: R2515G; ORF8: D34Y"
                                                                                                              },
                                                                                                              "mutations": {
                                                                                                                "ORF1a": [
                                                                                                                  "R2515G"
                                                                                                                ],
                                                                                                                "ORF8": [
                                                                                                                  "D34Y"
                                                                                                                ],
                                                                                                                "nuc": [
                                                                                                                  "T550C",
                                                                                                                  "A7808G",
                                                                                                                  "C10450T",
                                                                                                                  "T24127C",
                                                                                                                  "C24442T",
                                                                                                                  "A25431G",
                                                                                                                  "G27993T"
                                                                                                                ]
                                                                                                              }
                                                                                                            },
                                                                                                            "name": "Brazil/MS-1254/2020",
                                                                                                            "node_attrs": {

                                                                                                              "author": {
                                                                                                                "author": "Claudio Tavares Sacchi et al",
                                                                                                                "value": "Claudio Tavares Sacchi et al"
                                                                                                              },
                                                                                                              "clade_membership": {
                                                                                                                "value": "20B"
                                                                                                              },
                                                                                                              "country": {
                                                                                                                "value": "Brazil"
                                                                                                              },
                                                                                                              "div": 16,
                                                                                                              "division": {
                                                                                                                "value": "Mato Grosso do Sul"
                                                                                                              },
                                                                                                              "division_exposure": {
                                                                                                                "value": "Mato Grosso do Sul"
                                                                                                              },
                                                                                                              "gisaid_epi_isl": {
                                                                                                                "value": "EPI_ISL_1040831"
                                                                                                              },
                                                                                                              "host": {
                                                                                                                "value": "Human"
                                                                                                              },
                                                                                                              "custom_location": {
                                                                                                                "confidence": {
                                                                                                                  "Brazil": 0.9999999999999999
                                                                                                                },
                                                                                                                "entropy": -9.99866855976916e-13,
                                                                                                                "value": "Brazil"
                                                                                                              },
                                                                                                              "location": {
                                                                                                                "value": "Campo Grande"
                                                                                                              },
                                                                                                              "num_date": {
                                                                                                                "confidence": [
                                                                                                                  2020.7527322404371,
                                                                                                                  2020.7527322404371
                                                                                                                ],
                                                                                                                "value": 2020.7527322404371
                                                                                                              },
                                                                                                              "originating_lab": {
                                                                                                                "value": "LACEN do Mato Grosso do Sul"
                                                                                                              },
                                                                                                              "pangolin_lineage": {
                                                                                                                "value": "B.1.1.33"
                                                                                                              },
                                                                                                              "recency": {
                                                                                                                "value": "One week ago"
                                                                                                              },
                                                                                                              "region": {
                                                                                                                "value": "South America"
                                                                                                              },
                                                                                                              "region_exposure": {
                                                                                                                "value": "South America"
                                                                                                              },

                                                                                                              "subclade_membership": {
                                                                                                                "value": "20B"
                                                                                                              },
                                                                                                              "submitting_lab": {
                                                                                                                "value": "Instituto Adolfo Lutz, Interdiciplinary Procedures Center, Strategic Laboratory"
                                                                                                              },
                                                                                                              "url": "https://www.gisaid.org"
                                                                                                            }
                                                                                                          },
                                                                                                          {
                                                                                                            "branch_attrs": {
                                                                                                              "mutations": {}
                                                                                                            },
                                                                                                            "children": [
                                                                                                              {
                                                                                                                "branch_attrs": {
                                                                                                                  "mutations": {}
                                                                                                                },
                                                                                                                "children": [
                                                                                                                  {
                                                                                                                    "branch_attrs": {
                                                                                                                      "mutations": {
                                                                                                                        "nuc": [
                                                                                                                          "A22600G",
                                                                                                                          "G29779T"
                                                                                                                        ]
                                                                                                                      }
                                                                                                                    },
                                                                                                                    "name": "Brazil/ES-L45-CD1160/2020",
                                                                                                                    "node_attrs": {

                                                                                                                      "author": {
                                                                                                                        "author": "Brazil-UK Centre for Arbovirus Discovery Diagnosis Genomics et al",
                                                                                                                        "value": "Brazil-UK Centre for Arbovirus Discovery Diagnosis Genomics et al"
                                                                                                                      },
                                                                                                                      "clade_membership": {
                                                                                                                        "value": "20B"
                                                                                                                      },
                                                                                                                      "country": {
                                                                                                                        "value": "Brazil"
                                                                                                                      },
                                                                                                                      "div": 11,
                                                                                                                      "division": {
                                                                                                                        "value": "Espirito Santo"
                                                                                                                      },
                                                                                                                      "division_exposure": {
                                                                                                                        "value": "Espirito Santo"
                                                                                                                      },
                                                                                                                      "gisaid_epi_isl": {
                                                                                                                        "value": "EPI_ISL_1084726"
                                                                                                                      },
                                                                                                                      "host": {
                                                                                                                        "value": "Human"
                                                                                                                      },
                                                                                                                      "custom_location": {
                                                                                                                        "confidence": {
                                                                                                                          "Brazil": 0.9999999999999999
                                                                                                                        },
                                                                                                                        "entropy": -9.99866855976916e-13,
                                                                                                                        "value": "Brazil"
                                                                                                                      },
                                                                                                                      "num_date": {
                                                                                                                        "confidence": [
                                                                                                                          2020.3838797814208,
                                                                                                                          2020.3838797814208
                                                                                                                        ],
                                                                                                                        "value": 2020.3838797814208
                                                                                                                      },
                                                                                                                      "originating_lab": {
                                                                                                                        "value": "DB Diagnosticos do Brasil"
                                                                                                                      },
                                                                                                                      "pangolin_lineage": {
                                                                                                                        "value": "B.1.1.33"
                                                                                                                      },
                                                                                                                      "recency": {
                                                                                                                        "value": "3-7 days ago"
                                                                                                                      },
                                                                                                                      "region": {
                                                                                                                        "value": "South America"
                                                                                                                      },
                                                                                                                      "region_exposure": {
                                                                                                                        "value": "South America"
                                                                                                                      },

                                                                                                                      "subclade_membership": {
                                                                                                                        "value": "20B"
                                                                                                                      },
                                                                                                                      "submitting_lab": {
                                                                                                                        "value": "Laborat\u00f3rio de Parasitologia M\u00e9dica - Instituto de Medicina Tropical - Universidade de S\u00e3o Paulo"
                                                                                                                      },
                                                                                                                      "url": "https://www.gisaid.org"
                                                                                                                    }
                                                                                                                  },
                                                                                                                  {
                                                                                                                    "branch_attrs": {
                                                                                                                      "labels": {
                                                                                                                        "aa": "ORF1a: E797X, T2154I, F3604X"
                                                                                                                      },
                                                                                                                      "mutations": {
                                                                                                                        "ORF1a": [
                                                                                                                          "E797X",
                                                                                                                          "T2154I",
                                                                                                                          "F3604X"
                                                                                                                        ],
                                                                                                                        "nuc": [
                                                                                                                          "G2654-",
                                                                                                                          "C6726T",
                                                                                                                          "T11075-",
                                                                                                                          "G16377T"
                                                                                                                        ]
                                                                                                                      }
                                                                                                                    },
                                                                                                                    "name": "Brazil/MG-L2-MG54/2020",
                                                                                                                    "node_attrs": {

                                                                                                                      "author": {
                                                                                                                        "author": "Brazil-UK Centre for Arbovirus Discovery Diagnosis Genomics et al",
                                                                                                                        "value": "Brazil-UK Centre for Arbovirus Discovery Diagnosis Genomics et al"
                                                                                                                      },
                                                                                                                      "clade_membership": {
                                                                                                                        "value": "20B"
                                                                                                                      },
                                                                                                                      "country": {
                                                                                                                        "value": "Brazil"
                                                                                                                      },
                                                                                                                      "div": 11,
                                                                                                                      "division": {
                                                                                                                        "value": "Minas Gerais"
                                                                                                                      },
                                                                                                                      "division_exposure": {
                                                                                                                        "value": "Minas Gerais"
                                                                                                                      },
                                                                                                                      "gisaid_epi_isl": {
                                                                                                                        "value": "EPI_ISL_904029"
                                                                                                                      },
                                                                                                                      "host": {
                                                                                                                        "value": "Human"
                                                                                                                      },
                                                                                                                      "custom_location": {
                                                                                                                        "confidence": {
                                                                                                                          "Brazil": 0.9999999999999999
                                                                                                                        },
                                                                                                                        "entropy": -9.99866855976916e-13,
                                                                                                                        "value": "Brazil"
                                                                                                                      },
                                                                                                                      "num_date": {
                                                                                                                        "confidence": [
                                                                                                                          2020.3948087431695,
                                                                                                                          2020.3948087431695
                                                                                                                        ],
                                                                                                                        "value": 2020.3948087431695
                                                                                                                      },
                                                                                                                      "originating_lab": {
                                                                                                                        "value": "DB Diagnosticos do Brasil"
                                                                                                                      },
                                                                                                                      "pangolin_lineage": {
                                                                                                                        "value": "B.1.1.33"
                                                                                                                      },
                                                                                                                      "recency": {
                                                                                                                        "value": "Older"
                                                                                                                      },
                                                                                                                      "region": {
                                                                                                                        "value": "South America"
                                                                                                                      },
                                                                                                                      "region_exposure": {
                                                                                                                        "value": "South America"
                                                                                                                      },

                                                                                                                      "subclade_membership": {
                                                                                                                        "value": "20B"
                                                                                                                      },
                                                                                                                      "submitting_lab": {
                                                                                                                        "value": "Laborat\u00f3rio de Parasitologia M\u00e9dica - Instituto de Medicina Tropical - Universidade de S\u00e3o Paulo"
                                                                                                                      },
                                                                                                                      "url": "https://www.gisaid.org"
                                                                                                                    }
                                                                                                                  }
                                                                                                                ],
                                                                                                                "name": "NODE_0002554",
                                                                                                                "node_attrs": {
                                                                                                                  "clade_membership": {
                                                                                                                    "value": "20B"
                                                                                                                  },
                                                                                                                  "div": 9,
                                                                                                                  "custom_location": {
                                                                                                                    "confidence": {
                                                                                                                      "Brazil": 0.9903485265709292,
                                                                                                                      "Rio Grande do Sul": 0.009515299999065797
                                                                                                                    },
                                                                                                                    "entropy": 0.05516371899635272,
                                                                                                                    "value": "Brazil"
                                                                                                                  },
                                                                                                                  "num_date": {
                                                                                                                    "confidence": [
                                                                                                                      2020.2070914257877,
                                                                                                                      2020.3548227734573
                                                                                                                    ],
                                                                                                                    "value": 2020.2577311053885
                                                                                                                  },
                                                                                                                  "subclade_membership": {
                                                                                                                    "value": "20B"
                                                                                                                  }
                                                                                                                }
                                                                                                              },
                                                                                                              {
                                                                                                                "branch_attrs": {
                                                                                                                  "labels": {
                                                                                                                    "aa": "ORF8: S67F"
                                                                                                                  },
                                                                                                                  "mutations": {
                                                                                                                    "ORF8": [
                                                                                                                      "S67F"
                                                                                                                    ],
                                                                                                                    "nuc": [
                                                                                                                      "C28093T"
                                                                                                                    ]
                                                                                                                  }
                                                                                                                },
                                                                                                                "children": [
                                                                                                                  {
                                                                                                                    "branch_attrs": {
                                                                                                                      "mutations": {
                                                                                                                        "nuc": [
                                                                                                                          "G21255C"
                                                                                                                        ]
                                                                                                                      }
                                                                                                                    },
                                                                                                                    "children": [
                                                                                                                      {
                                                                                                                        "branch_attrs": {
                                                                                                                          "labels": {
                                                                                                                            "aa": "ORF8: L95W"
                                                                                                                          },
                                                                                                                          "mutations": {
                                                                                                                            "ORF8": [
                                                                                                                              "L95W"
                                                                                                                            ],
                                                                                                                            "nuc": [
                                                                                                                              "T28177G"
                                                                                                                            ]
                                                                                                                          }
                                                                                                                        },
                                                                                                                        "name": "Brazil/0214CVL/2020",
                                                                                                                        "node_attrs": {

                                                                                                                          "author": {
                                                                                                                            "author": "Sant'Anna et al.",
                                                                                                                            "value": "Sant'Anna et al."
                                                                                                                          },
                                                                                                                          "clade_membership": {
                                                                                                                            "value": "20B"
                                                                                                                          },
                                                                                                                          "country": {
                                                                                                                            "value": "Brazil"
                                                                                                                          },
                                                                                                                          "div": 12,
                                                                                                                          "division": {
                                                                                                                            "value": "Rio Grande do Sul"
                                                                                                                          },
                                                                                                                          "division_exposure": {
                                                                                                                            "value": "Rio Grande do Sul"
                                                                                                                          },
                                                                                                                          "host": {
                                                                                                                            "value": "human"
                                                                                                                          },
                                                                                                                          "custom_location": {
                                                                                                                            "confidence": {
                                                                                                                              "Rio Grande do Sul": 0.9999999999999999
                                                                                                                            },
                                                                                                                            "entropy": -9.99866855976916e-13,
                                                                                                                            "value": "Rio Grande do Sul"
                                                                                                                          },
                                                                                                                          "location": {
                                                                                                                            "value": "Montenegro"
                                                                                                                          },
                                                                                                                          "num_date": {
                                                                                                                            "confidence": [
                                                                                                                              2020.3265027322404,
                                                                                                                              2020.3265027322404
                                                                                                                            ],
                                                                                                                            "value": 2020.3265027322404
                                                                                                                          },
                                                                                                                          "originating_lab": {
                                                                                                                            "value": "Hospital Montenegro"
                                                                                                                          },
                                                                                                                          "pangolin_lineage": {
                                                                                                                            "value": "B.1.1.33"
                                                                                                                          },
                                                                                                                          "recency": {
                                                                                                                            "value": "1-2 days ago"
                                                                                                                          },
                                                                                                                          "regiao": {
                                                                                                                            "value": "canoas"
                                                                                                                          },
                                                                                                                          "region": {
                                                                                                                            "value": "South America"
                                                                                                                          },
                                                                                                                          "region_exposure": {
                                                                                                                            "value": "South America"
                                                                                                                          },

                                                                                                                          "subclade_membership": {
                                                                                                                            "value": "20B"
                                                                                                                          },
                                                                                                                          "submitting_lab": {
                                                                                                                            "value": "epiclin"
                                                                                                                          }
                                                                                                                        }
                                                                                                                      },
                                                                                                                      {
                                                                                                                        "branch_attrs": {
                                                                                                                          "mutations": {}
                                                                                                                        },
                                                                                                                        "name": "Brazil/0313CVL/2020",
                                                                                                                        "node_attrs": {

                                                                                                                          "author": {
                                                                                                                            "author": "Sant'Anna et al.",
                                                                                                                            "value": "Sant'Anna et al."
                                                                                                                          },
                                                                                                                          "clade_membership": {
                                                                                                                            "value": "20B"
                                                                                                                          },
                                                                                                                          "country": {
                                                                                                                            "value": "Brazil"
                                                                                                                          },
                                                                                                                          "div": 11,
                                                                                                                          "division": {
                                                                                                                            "value": "Rio Grande do Sul"
                                                                                                                          },
                                                                                                                          "division_exposure": {
                                                                                                                            "value": "Rio Grande do Sul"
                                                                                                                          },
                                                                                                                          "host": {
                                                                                                                            "value": "human"
                                                                                                                          },
                                                                                                                          "custom_location": {
                                                                                                                            "confidence": {
                                                                                                                              "Rio Grande do Sul": 0.9999999999999999
                                                                                                                            },
                                                                                                                            "entropy": -9.99866855976916e-13,
                                                                                                                            "value": "Rio Grande do Sul"
                                                                                                                          },
                                                                                                                          "location": {
                                                                                                                            "value": "Montenegro"
                                                                                                                          },
                                                                                                                          "num_date": {
                                                                                                                            "confidence": [
                                                                                                                              2020.3428961748634,
                                                                                                                              2020.3428961748634
                                                                                                                            ],
                                                                                                                            "value": 2020.3428961748634
                                                                                                                          },
                                                                                                                          "originating_lab": {
                                                                                                                            "value": "Hospital Unimed Vale do Ca\u00ed"
                                                                                                                          },
                                                                                                                          "pangolin_lineage": {
                                                                                                                            "value": "B.1.1.33"
                                                                                                                          },
                                                                                                                          "recency": {
                                                                                                                            "value": "1-2 days ago"
                                                                                                                          },
                                                                                                                          "regiao": {
                                                                                                                            "value": "canoas"
                                                                                                                          },
                                                                                                                          "region": {
                                                                                                                            "value": "South America"
                                                                                                                          },
                                                                                                                          "region_exposure": {
                                                                                                                            "value": "South America"
                                                                                                                          },

                                                                                                                          "subclade_membership": {
                                                                                                                            "value": "20B"
                                                                                                                          },
                                                                                                                          "submitting_lab": {
                                                                                                                            "value": "epiclin"
                                                                                                                          }
                                                                                                                        }
                                                                                                                      }
                                                                                                                    ],
                                                                                                                    "name": "NODE_0003839",
                                                                                                                    "node_attrs": {
                                                                                                                      "clade_membership": {
                                                                                                                        "value": "20B"
                                                                                                                      },
                                                                                                                      "div": 11,
                                                                                                                      "custom_location": {
                                                                                                                        "confidence": {
                                                                                                                          "Rio Grande do Sul": 0.9991627595888595
                                                                                                                        },
                                                                                                                        "entropy": 0.006777186039967247,
                                                                                                                        "value": "Rio Grande do Sul"
                                                                                                                      },
                                                                                                                      "num_date": {
                                                                                                                        "confidence": [
                                                                                                                          2020.2766009967315,
                                                                                                                          2020.3265027322404
                                                                                                                        ],
                                                                                                                        "value": 2020.3068776695343
                                                                                                                      },
                                                                                                                      "subclade_membership": {
                                                                                                                        "value": "20B"
                                                                                                                      }
                                                                                                                    }
                                                                                                                  },
                                                                                                                  {
                                                                                                                    "branch_attrs": {
                                                                                                                      "mutations": {}
                                                                                                                    },
                                                                                                                    "children": [
                                                                                                                      {
                                                                                                                        "branch_attrs": {
                                                                                                                          "mutations": {
                                                                                                                            "nuc": [
                                                                                                                              "C1387T"
                                                                                                                            ]
                                                                                                                          }
                                                                                                                        },
                                                                                                                        "children": [
                                                                                                                          {
                                                                                                                            "branch_attrs": {
                                                                                                                              "mutations": {
                                                                                                                                "nuc": [
                                                                                                                                  "C9979T"
                                                                                                                                ]
                                                                                                                              }
                                                                                                                            },
                                                                                                                            "name": "Brazil/0464CVL/2020",
                                                                                                                            "node_attrs": {

                                                                                                                              "author": {
                                                                                                                                "author": "Sant'Anna et al.",
                                                                                                                                "value": "Sant'Anna et al."
                                                                                                                              },
                                                                                                                              "clade_membership": {
                                                                                                                                "value": "20B"
                                                                                                                              },
                                                                                                                              "country": {
                                                                                                                                "value": "Brazil"
                                                                                                                              },
                                                                                                                              "div": 12,
                                                                                                                              "division": {
                                                                                                                                "value": "Rio Grande do Sul"
                                                                                                                              },
                                                                                                                              "division_exposure": {
                                                                                                                                "value": "Rio Grande do Sul"
                                                                                                                              },
                                                                                                                              "host": {
                                                                                                                                "value": "human"
                                                                                                                              },
                                                                                                                              "custom_location": {
                                                                                                                                "confidence": {
                                                                                                                                  "Rio Grande do Sul": 1.0
                                                                                                                                },
                                                                                                                                "entropy": -1.000088900581841e-12,
                                                                                                                                "value": "Rio Grande do Sul"
                                                                                                                              },
                                                                                                                              "location": {
                                                                                                                                "value": "Port\u00e3o"
                                                                                                                              },
                                                                                                                              "num_date": {
                                                                                                                                "confidence": [
                                                                                                                                  2020.3674863387978,
                                                                                                                                  2020.3674863387978
                                                                                                                                ],
                                                                                                                                "value": 2020.3674863387978
                                                                                                                              },
                                                                                                                              "originating_lab": {
                                                                                                                                "value": "Hospital de Port\u00e3o"
                                                                                                                              },
                                                                                                                              "pangolin_lineage": {
                                                                                                                                "value": "B.1.1.33"
                                                                                                                              },
                                                                                                                              "recency": {
                                                                                                                                "value": "1-2 days ago"
                                                                                                                              },
                                                                                                                              "regiao": {
                                                                                                                                "value": "novo_hamburgo"
                                                                                                                              },
                                                                                                                              "region": {
                                                                                                                                "value": "South America"
                                                                                                                              },
                                                                                                                              "region_exposure": {
                                                                                                                                "value": "South America"
                                                                                                                              },

                                                                                                                              "subclade_membership": {
                                                                                                                                "value": "20B"
                                                                                                                              },
                                                                                                                              "submitting_lab": {
                                                                                                                                "value": "epiclin"
                                                                                                                              }
                                                                                                                            }
                                                                                                                          },
                                                                                                                          {
                                                                                                                            "branch_attrs": {
                                                                                                                              "labels": {
                                                                                                                                "aa": "ORF1a: Y182C, V3718F"
                                                                                                                              },
                                                                                                                              "mutations": {
                                                                                                                                "ORF1a": [
                                                                                                                                  "Y182C",
                                                                                                                                  "V3718F"
                                                                                                                                ],
                                                                                                                                "nuc": [
                                                                                                                                  "A810G",
                                                                                                                                  "G11417T",
                                                                                                                                  "A22135G",
                                                                                                                                  "C27998T"
                                                                                                                                ]
                                                                                                                              }
                                                                                                                            },
                                                                                                                            "children": [
                                                                                                                              {
                                                                                                                                "branch_attrs": {
                                                                                                                                  "labels": {
                                                                                                                                    "aa": "ORF3a: T269P"
                                                                                                                                  },
                                                                                                                                  "mutations": {
                                                                                                                                    "ORF3a": [
                                                                                                                                      "T269P"
                                                                                                                                    ],
                                                                                                                                    "nuc": [
                                                                                                                                      "T20868C",
                                                                                                                                      "C23380T",
                                                                                                                                      "A26197C"
                                                                                                                                    ]
                                                                                                                                  }
                                                                                                                                },
                                                                                                                                "name": "Brazil/RJ-00474/2020",
                                                                                                                                "node_attrs": {

                                                                                                                                  "author": {
                                                                                                                                    "author": "Carolina M Voloch et al",
                                                                                                                                    "value": "Carolina M Voloch et al"
                                                                                                                                  },
                                                                                                                                  "clade_membership": {
                                                                                                                                    "value": "20B"
                                                                                                                                  },
                                                                                                                                  "country": {
                                                                                                                                    "value": "Brazil"
                                                                                                                                  },
                                                                                                                                  "div": 18,
                                                                                                                                  "division": {
                                                                                                                                    "value": "Rio de Janeiro"
                                                                                                                                  },
                                                                                                                                  "division_exposure": {
                                                                                                                                    "value": "Rio de Janeiro"
                                                                                                                                  },
                                                                                                                                  "gisaid_epi_isl": {
                                                                                                                                    "value": "EPI_ISL_717869"
                                                                                                                                  },
                                                                                                                                  "host": {
                                                                                                                                    "value": "Human"
                                                                                                                                  },
                                                                                                                                  "custom_location": {
                                                                                                                                    "confidence": {
                                                                                                                                      "Brazil": 1.0
                                                                                                                                    },
                                                                                                                                    "entropy": -1.000088900581841e-12,
                                                                                                                                    "value": "Brazil"
                                                                                                                                  },
                                                                                                                                  "location": {
                                                                                                                                    "value": "Rio de Janeiro"
                                                                                                                                  },
                                                                                                                                  "num_date": {
                                                                                                                                    "confidence": [
                                                                                                                                      2020.6734972677596,
                                                                                                                                      2020.6734972677596
                                                                                                                                    ],
                                                                                                                                    "value": 2020.6734972677596
                                                                                                                                  },
                                                                                                                                  "originating_lab": {
                                                                                                                                    "value": "Laboratorio de Virologia Molecular / UFRJ"
                                                                                                                                  },
                                                                                                                                  "pangolin_lineage": {
                                                                                                                                    "value": "B.1.1.33"
                                                                                                                                  },
                                                                                                                                  "recency": {
                                                                                                                                    "value": "Older"
                                                                                                                                  },
                                                                                                                                  "region": {
                                                                                                                                    "value": "South America"
                                                                                                                                  },
                                                                                                                                  "region_exposure": {
                                                                                                                                    "value": "South America"
                                                                                                                                  },

                                                                                                                                  "subclade_membership": {
                                                                                                                                    "value": "20B"
                                                                                                                                  },
                                                                                                                                  "submitting_lab": {
                                                                                                                                    "value": "Bioinformatics Laboratory / LNCC"
                                                                                                                                  },
                                                                                                                                  "url": "https://www.gisaid.org"
                                                                                                                                }
                                                                                                                              },
                                                                                                                              {
                                                                                                                                "branch_attrs": {
                                                                                                                                  "mutations": {
                                                                                                                                    "nuc": [
                                                                                                                                      "C29167T"
                                                                                                                                    ]
                                                                                                                                  }
                                                                                                                                },
                                                                                                                                "name": "Brazil/RJ-00475/2020",
                                                                                                                                "node_attrs": {

                                                                                                                                  "author": {
                                                                                                                                    "author": "Carolina M Voloch et al",
                                                                                                                                    "value": "Carolina M Voloch et al"
                                                                                                                                  },
                                                                                                                                  "clade_membership": {
                                                                                                                                    "value": "20B"
                                                                                                                                  },
                                                                                                                                  "country": {
                                                                                                                                    "value": "Brazil"
                                                                                                                                  },
                                                                                                                                  "div": 16,
                                                                                                                                  "division": {
                                                                                                                                    "value": "Rio de Janeiro"
                                                                                                                                  },
                                                                                                                                  "division_exposure": {
                                                                                                                                    "value": "Rio de Janeiro"
                                                                                                                                  },
                                                                                                                                  "gisaid_epi_isl": {
                                                                                                                                    "value": "EPI_ISL_717870"
                                                                                                                                  },
                                                                                                                                  "host": {
                                                                                                                                    "value": "Human"
                                                                                                                                  },
                                                                                                                                  "custom_location": {
                                                                                                                                    "confidence": {
                                                                                                                                      "Brazil": 1.0
                                                                                                                                    },
                                                                                                                                    "entropy": -1.000088900581841e-12,
                                                                                                                                    "value": "Brazil"
                                                                                                                                  },
                                                                                                                                  "location": {
                                                                                                                                    "value": "Rio de Janeiro"
                                                                                                                                  },
                                                                                                                                  "num_date": {
                                                                                                                                    "confidence": [
                                                                                                                                      2020.6762295081967,
                                                                                                                                      2020.6762295081967
                                                                                                                                    ],
                                                                                                                                    "value": 2020.6762295081967
                                                                                                                                  },
                                                                                                                                  "originating_lab": {
                                                                                                                                    "value": "Laboratorio de Virologia Molecular / UFRJ"
                                                                                                                                  },
                                                                                                                                  "pangolin_lineage": {
                                                                                                                                    "value": "B.1.1.33"
                                                                                                                                  },
                                                                                                                                  "recency": {
                                                                                                                                    "value": "Older"
                                                                                                                                  },
                                                                                                                                  "region": {
                                                                                                                                    "value": "South America"
                                                                                                                                  },
                                                                                                                                  "region_exposure": {
                                                                                                                                    "value": "South America"
                                                                                                                                  },

                                                                                                                                  "subclade_membership": {
                                                                                                                                    "value": "20B"
                                                                                                                                  },
                                                                                                                                  "submitting_lab": {
                                                                                                                                    "value": "Bioinformatics Laboratory / LNCC"
                                                                                                                                  },
                                                                                                                                  "url": "https://www.gisaid.org"
                                                                                                                                }
                                                                                                                              }
                                                                                                                            ],
                                                                                                                            "name": "NODE_0003837",
                                                                                                                            "node_attrs": {
                                                                                                                              "clade_membership": {
                                                                                                                                "value": "20B"
                                                                                                                              },
                                                                                                                              "div": 15,
                                                                                                                              "custom_location": {
                                                                                                                                "confidence": {
                                                                                                                                  "Brazil": 0.9203642814843029,
                                                                                                                                  "Rio Grande do Sul": 0.07941608042687509
                                                                                                                                },
                                                                                                                                "entropy": 0.27949650722807656,
                                                                                                                                "value": "Brazil"
                                                                                                                              },
                                                                                                                              "num_date": {
                                                                                                                                "confidence": [
                                                                                                                                  2020.505924056739,
                                                                                                                                  2020.6341675184306
                                                                                                                                ],
                                                                                                                                "value": 2020.5906965442018
                                                                                                                              },
                                                                                                                              "subclade_membership": {
                                                                                                                                "value": "20B"
                                                                                                                              }
                                                                                                                            }
                                                                                                                          }
                                                                                                                        ],
                                                                                                                        "name": "NODE_0003836",
                                                                                                                        "node_attrs": {
                                                                                                                          "clade_membership": {
                                                                                                                            "value": "20B"
                                                                                                                          },
                                                                                                                          "div": 11,
                                                                                                                          "custom_location": {
                                                                                                                            "confidence": {
                                                                                                                              "Brazil": 0.08025026483011378,
                                                                                                                              "Rio Grande do Sul": 0.9197063755278493
                                                                                                                            },
                                                                                                                            "entropy": 0.27988165663051645,
                                                                                                                            "value": "Rio Grande do Sul"
                                                                                                                          },
                                                                                                                          "num_date": {
                                                                                                                            "confidence": [
                                                                                                                              2020.2987669267852,
                                                                                                                              2020.3674863387978
                                                                                                                            ],
                                                                                                                            "value": 2020.3401255790664
                                                                                                                          },
                                                                                                                          "subclade_membership": {
                                                                                                                            "value": "20B"
                                                                                                                          }
                                                                                                                        }
                                                                                                                      },
                                                                                                                      {
                                                                                                                        "branch_attrs": {
                                                                                                                          "mutations": {}
                                                                                                                        },
                                                                                                                        "children": [
                                                                                                                          {
                                                                                                                            "branch_attrs": {
                                                                                                                              "mutations": {}
                                                                                                                            },
                                                                                                                            "name": "Brazil/0273CVL/2020",
                                                                                                                            "node_attrs": {

                                                                                                                              "author": {
                                                                                                                                "author": "Sant'Anna et al.",
                                                                                                                                "value": "Sant'Anna et al."
                                                                                                                              },
                                                                                                                              "clade_membership": {
                                                                                                                                "value": "20B"
                                                                                                                              },
                                                                                                                              "country": {
                                                                                                                                "value": "Brazil"
                                                                                                                              },
                                                                                                                              "div": 10,
                                                                                                                              "division": {
                                                                                                                                "value": "Rio Grande do Sul"
                                                                                                                              },
                                                                                                                              "division_exposure": {
                                                                                                                                "value": "Rio Grande do Sul"
                                                                                                                              },
                                                                                                                              "host": {
                                                                                                                                "value": "human"
                                                                                                                              },
                                                                                                                              "custom_location": {
                                                                                                                                "confidence": {
                                                                                                                                  "Rio Grande do Sul": 1.0
                                                                                                                                },
                                                                                                                                "entropy": -1.000088900581841e-12,
                                                                                                                                "value": "Rio Grande do Sul"
                                                                                                                              },
                                                                                                                              "location": {
                                                                                                                                "value": "Port\u00e3o"
                                                                                                                              },
                                                                                                                              "num_date": {
                                                                                                                                "confidence": [
                                                                                                                                  2020.3401639344263,
                                                                                                                                  2020.3401639344263
                                                                                                                                ],
                                                                                                                                "value": 2020.3401639344263
                                                                                                                              },
                                                                                                                              "originating_lab": {
                                                                                                                                "value": "Hospital de Port\u00e3o"
                                                                                                                              },
                                                                                                                              "pangolin_lineage": {
                                                                                                                                "value": "B.1.1.33"
                                                                                                                              },
                                                                                                                              "recency": {
                                                                                                                                "value": "1-2 days ago"
                                                                                                                              },
                                                                                                                              "regiao": {
                                                                                                                                "value": "novo_hamburgo"
                                                                                                                              },
                                                                                                                              "region": {
                                                                                                                                "value": "South America"
                                                                                                                              },
                                                                                                                              "region_exposure": {
                                                                                                                                "value": "South America"
                                                                                                                              },

                                                                                                                              "subclade_membership": {
                                                                                                                                "value": "20B"
                                                                                                                              },
                                                                                                                              "submitting_lab": {
                                                                                                                                "value": "epiclin"
                                                                                                                              }
                                                                                                                            }
                                                                                                                          },
                                                                                                                          {
                                                                                                                            "branch_attrs": {
                                                                                                                              "mutations": {}
                                                                                                                            },
                                                                                                                            "children": [
                                                                                                                              {
                                                                                                                                "branch_attrs": {
                                                                                                                                  "mutations": {}
                                                                                                                                },
                                                                                                                                "name": "Brazil/0372CVL/2020",
                                                                                                                                "node_attrs": {

                                                                                                                                  "author": {
                                                                                                                                    "author": "Sant'Anna et al.",
                                                                                                                                    "value": "Sant'Anna et al."
                                                                                                                                  },
                                                                                                                                  "clade_membership": {
                                                                                                                                    "value": "20B"
                                                                                                                                  },
                                                                                                                                  "country": {
                                                                                                                                    "value": "Brazil"
                                                                                                                                  },
                                                                                                                                  "div": 10,
                                                                                                                                  "division": {
                                                                                                                                    "value": "Rio Grande do Sul"
                                                                                                                                  },
                                                                                                                                  "division_exposure": {
                                                                                                                                    "value": "Rio Grande do Sul"
                                                                                                                                  },
                                                                                                                                  "host": {
                                                                                                                                    "value": "human"
                                                                                                                                  },
                                                                                                                                  "custom_location": {
                                                                                                                                    "confidence": {
                                                                                                                                      "Rio Grande do Sul": 1.0
                                                                                                                                    },
                                                                                                                                    "entropy": -1.000088900581841e-12,
                                                                                                                                    "value": "Rio Grande do Sul"
                                                                                                                                  },
                                                                                                                                  "location": {
                                                                                                                                    "value": "Triunfo"
                                                                                                                                  },
                                                                                                                                  "num_date": {
                                                                                                                                    "confidence": [
                                                                                                                                      2020.3510928961748,
                                                                                                                                      2020.3510928961748
                                                                                                                                    ],
                                                                                                                                    "value": 2020.3510928961748
                                                                                                                                  },
                                                                                                                                  "originating_lab": {
                                                                                                                                    "value": "Centro de Especialidades Triunfo"
                                                                                                                                  },
                                                                                                                                  "pangolin_lineage": {
                                                                                                                                    "value": "B.1.1.33"
                                                                                                                                  },
                                                                                                                                  "recency": {
                                                                                                                                    "value": "1-2 days ago"
                                                                                                                                  },
                                                                                                                                  "regiao": {
                                                                                                                                    "value": "canoas"
                                                                                                                                  },
                                                                                                                                  "region": {
                                                                                                                                    "value": "South America"
                                                                                                                                  },
                                                                                                                                  "region_exposure": {
                                                                                                                                    "value": "South America"
                                                                                                                                  },

                                                                                                                                  "subclade_membership": {
                                                                                                                                    "value": "20B"
                                                                                                                                  },
                                                                                                                                  "submitting_lab": {
                                                                                                                                    "value": "epiclin"
                                                                                                                                  }
                                                                                                                                }
                                                                                                                              },
                                                                                                                              {
                                                                                                                                "branch_attrs": {
                                                                                                                                  "mutations": {}
                                                                                                                                },
                                                                                                                                "children": [
                                                                                                                                  {
                                                                                                                                    "branch_attrs": {
                                                                                                                                      "labels": {
                                                                                                                                        "aa": "ORF1a: I1667X, I1970X, D1971-, Y1972X; ORF1b: A7V; S: V1176F"
                                                                                                                                      },
                                                                                                                                      "mutations": {
                                                                                                                                        "ORF1a": [
                                                                                                                                          "I1667X",
                                                                                                                                          "I1970X",
                                                                                                                                          "D1971-",
                                                                                                                                          "Y1972X"
                                                                                                                                        ],
                                                                                                                                        "ORF1b": [
                                                                                                                                          "A7V"
                                                                                                                                        ],
                                                                                                                                        "S": [
                                                                                                                                          "V1176F"
                                                                                                                                        ],
                                                                                                                                        "nuc": [
                                                                                                                                          "A5264G",
                                                                                                                                          "T5265-",
                                                                                                                                          "T5266-",
                                                                                                                                          "T6174-",
                                                                                                                                          "T6175-",
                                                                                                                                          "G6176-",
                                                                                                                                          "A6177-",
                                                                                                                                          "T6178-",
                                                                                                                                          "T6179-",
                                                                                                                                          "C9223T",
                                                                                                                                          "C13487T",
                                                                                                                                          "C24865T",
                                                                                                                                          "G25088T"
                                                                                                                                        ]
                                                                                                                                      }
                                                                                                                                    },
                                                                                                                                    "name": "Brazil/20993CVL/2020",
                                                                                                                                    "node_attrs": {

                                                                                                                                      "author": {
                                                                                                                                        "author": "Sant'Anna et al.",
                                                                                                                                        "value": "Sant'Anna et al."
                                                                                                                                      },
                                                                                                                                      "clade_membership": {
                                                                                                                                        "value": "20B"
                                                                                                                                      },
                                                                                                                                      "country": {
                                                                                                                                        "value": "Brazil"
                                                                                                                                      },
                                                                                                                                      "div": 15,
                                                                                                                                      "division": {
                                                                                                                                        "value": "Rio Grande do Sul"
                                                                                                                                      },
                                                                                                                                      "division_exposure": {
                                                                                                                                        "value": "Rio Grande do Sul"
                                                                                                                                      },
                                                                                                                                      "host": {
                                                                                                                                        "value": "human"
                                                                                                                                      },
                                                                                                                                      "custom_location": {
                                                                                                                                        "confidence": {
                                                                                                                                          "Rio Grande do Sul": 1.0
                                                                                                                                        },
                                                                                                                                        "entropy": -1.000088900581841e-12,
                                                                                                                                        "value": "Rio Grande do Sul"
                                                                                                                                      },
                                                                                                                                      "location": {
                                                                                                                                        "value": "Parob\u00e9"
                                                                                                                                      },
                                                                                                                                      "num_date": {
                                                                                                                                        "confidence": [
                                                                                                                                          2020.7445355191257,
                                                                                                                                          2020.7445355191257
                                                                                                                                        ],
                                                                                                                                        "value": 2020.7445355191257
                                                                                                                                      },
                                                                                                                                      "originating_lab": {
                                                                                                                                        "value": "HOSPITAL SAO FRANCISCO DE ASSIS"
                                                                                                                                      },
                                                                                                                                      "pangolin_lineage": {
                                                                                                                                        "value": "B.1"
                                                                                                                                      },
                                                                                                                                      "recency": {
                                                                                                                                        "value": "1-2 days ago"
                                                                                                                                      },
                                                                                                                                      "regiao": {
                                                                                                                                        "value": "taquara"
                                                                                                                                      },
                                                                                                                                      "region": {
                                                                                                                                        "value": "South America"
                                                                                                                                      },
                                                                                                                                      "region_exposure": {
                                                                                                                                        "value": "South America"
                                                                                                                                      },

                                                                                                                                      "subclade_membership": {
                                                                                                                                        "value": "20B"
                                                                                                                                      },
                                                                                                                                      "submitting_lab": {
                                                                                                                                        "value": "epiclin"
                                                                                                                                      }
                                                                                                                                    }
                                                                                                                                  },
                                                                                                                                  {
                                                                                                                                    "branch_attrs": {
                                                                                                                                      "mutations": {}
                                                                                                                                    },
                                                                                                                                    "name": "Brazil/1323CVL/2020",
                                                                                                                                    "node_attrs": {

                                                                                                                                      "author": {
                                                                                                                                        "author": "Sant'Anna et al.",
                                                                                                                                        "value": "Sant'Anna et al."
                                                                                                                                      },
                                                                                                                                      "clade_membership": {
                                                                                                                                        "value": "20B"
                                                                                                                                      },
                                                                                                                                      "country": {
                                                                                                                                        "value": "Brazil"
                                                                                                                                      },
                                                                                                                                      "div": 10,
                                                                                                                                      "division": {
                                                                                                                                        "value": "Rio Grande do Sul"
                                                                                                                                      },
                                                                                                                                      "division_exposure": {
                                                                                                                                        "value": "Rio Grande do Sul"
                                                                                                                                      },
                                                                                                                                      "host": {
                                                                                                                                        "value": "human"
                                                                                                                                      },
                                                                                                                                      "custom_location": {
                                                                                                                                        "confidence": {
                                                                                                                                          "Rio Grande do Sul": 1.0
                                                                                                                                        },
                                                                                                                                        "entropy": -1.000088900581841e-12,
                                                                                                                                        "value": "Rio Grande do Sul"
                                                                                                                                      },
                                                                                                                                      "location": {
                                                                                                                                        "value": "Esteio"
                                                                                                                                      },
                                                                                                                                      "num_date": {
                                                                                                                                        "confidence": [
                                                                                                                                          2020.422131147541,
                                                                                                                                          2020.422131147541
                                                                                                                                        ],
                                                                                                                                        "value": 2020.422131147541
                                                                                                                                      },
                                                                                                                                      "originating_lab": {
                                                                                                                                        "value": "Unidade de Pronto Atendimento de Sapucaia do Sul"
                                                                                                                                      },
                                                                                                                                      "pangolin_lineage": {
                                                                                                                                        "value": "B.1.1.33"
                                                                                                                                      },
                                                                                                                                      "recency": {
                                                                                                                                        "value": "1-2 days ago"
                                                                                                                                      },
                                                                                                                                      "regiao": {
                                                                                                                                        "value": "canoas"
                                                                                                                                      },
                                                                                                                                      "region": {
                                                                                                                                        "value": "South America"
                                                                                                                                      },
                                                                                                                                      "region_exposure": {
                                                                                                                                        "value": "South America"
                                                                                                                                      },

                                                                                                                                      "subclade_membership": {
                                                                                                                                        "value": "20B"
                                                                                                                                      },
                                                                                                                                      "submitting_lab": {
                                                                                                                                        "value": "epiclin"
                                                                                                                                      }
                                                                                                                                    }
                                                                                                                                  }
                                                                                                                                ],
                                                                                                                                "name": "NODE_0002567",
                                                                                                                                "node_attrs": {
                                                                                                                                  "clade_membership": {
                                                                                                                                    "value": "20B"
                                                                                                                                  },
                                                                                                                                  "div": 10,
                                                                                                                                  "custom_location": {
                                                                                                                                    "confidence": {
                                                                                                                                      "Rio Grande do Sul": 0.9992227469926146
                                                                                                                                    },
                                                                                                                                    "entropy": 0.006349739836576139,
                                                                                                                                    "value": "Rio Grande do Sul"
                                                                                                                                  },
                                                                                                                                  "num_date": {
                                                                                                                                    "confidence": [
                                                                                                                                      2020.355748797751,
                                                                                                                                      2020.422131147541
                                                                                                                                    ],
                                                                                                                                    "value": 2020.422131147541
                                                                                                                                  },
                                                                                                                                  "subclade_membership": {
                                                                                                                                    "value": "20B"
                                                                                                                                  }
                                                                                                                                }
                                                                                                                              }
                                                                                                                            ],
                                                                                                                            "name": "NODE_0002563",
                                                                                                                            "node_attrs": {
                                                                                                                              "clade_membership": {
                                                                                                                                "value": "20B"
                                                                                                                              },
                                                                                                                              "div": 10,
                                                                                                                              "custom_location": {
                                                                                                                                "confidence": {
                                                                                                                                  "Rio Grande do Sul": 0.9991059893988505
                                                                                                                                },
                                                                                                                                "entropy": 0.007177880821070504,
                                                                                                                                "value": "Rio Grande do Sul"
                                                                                                                              },
                                                                                                                              "num_date": {
                                                                                                                                "confidence": [
                                                                                                                                  2020.3221543480695,
                                                                                                                                  2020.3510928961748
                                                                                                                                ],
                                                                                                                                "value": 2020.3510928961748
                                                                                                                              },
                                                                                                                              "subclade_membership": {
                                                                                                                                "value": "20B"
                                                                                                                              }
                                                                                                                            }
                                                                                                                          }
                                                                                                                        ],
                                                                                                                        "name": "NODE_0002562",
                                                                                                                        "node_attrs": {
                                                                                                                          "clade_membership": {
                                                                                                                            "value": "20B"
                                                                                                                          },
                                                                                                                          "div": 10,
                                                                                                                          "custom_location": {
                                                                                                                            "confidence": {
                                                                                                                              "Brazil": 0.0014886798814038355,
                                                                                                                              "Rio Grande do Sul": 0.9985100010592481
                                                                                                                            },
                                                                                                                            "entropy": 0.01119886738271339,
                                                                                                                            "value": "Rio Grande do Sul"
                                                                                                                          },
                                                                                                                          "num_date": {
                                                                                                                            "confidence": [
                                                                                                                              2020.2951038499157,
                                                                                                                              2020.3401639344263
                                                                                                                            ],
                                                                                                                            "value": 2020.3300505894497
                                                                                                                          },
                                                                                                                          "subclade_membership": {
                                                                                                                            "value": "20B"
                                                                                                                          }
                                                                                                                        }
                                                                                                                      }
                                                                                                                    ],
                                                                                                                    "name": "NODE_0002482",
                                                                                                                    "node_attrs": {
                                                                                                                      "clade_membership": {
                                                                                                                        "value": "20B"
                                                                                                                      },
                                                                                                                      "div": 10,
                                                                                                                      "custom_location": {
                                                                                                                        "confidence": {
                                                                                                                          "Brazil": 0.008376701901239523,
                                                                                                                          "Rio Grande do Sul": 0.9916183315070216
                                                                                                                        },
                                                                                                                        "entropy": 0.048470193438573665,
                                                                                                                        "value": "Rio Grande do Sul"
                                                                                                                      },
                                                                                                                      "num_date": {
                                                                                                                        "confidence": [
                                                                                                                          2020.2532827030082,
                                                                                                                          2020.3363349212395
                                                                                                                        ],
                                                                                                                        "value": 2020.292949279731
                                                                                                                      },
                                                                                                                      "subclade_membership": {
                                                                                                                        "value": "20B"
                                                                                                                      }
                                                                                                                    }
                                                                                                                  },
                                                                                                                  {
                                                                                                                    "branch_attrs": {
                                                                                                                      "mutations": {
                                                                                                                        "nuc": [
                                                                                                                          "C12025T"
                                                                                                                        ]
                                                                                                                      }
                                                                                                                    },
                                                                                                                    "children": [
                                                                                                                      {
                                                                                                                        "branch_attrs": {
                                                                                                                          "mutations": {}
                                                                                                                        },
                                                                                                                        "name": "Brazil/0141CVL/2020",
                                                                                                                        "node_attrs": {

                                                                                                                          "author": {
                                                                                                                            "author": "Sant'Anna et al.",
                                                                                                                            "value": "Sant'Anna et al."
                                                                                                                          },
                                                                                                                          "clade_membership": {
                                                                                                                            "value": "20B"
                                                                                                                          },
                                                                                                                          "country": {
                                                                                                                            "value": "Brazil"
                                                                                                                          },
                                                                                                                          "div": 11,
                                                                                                                          "division": {
                                                                                                                            "value": "Rio Grande do Sul"
                                                                                                                          },
                                                                                                                          "division_exposure": {
                                                                                                                            "value": "Rio Grande do Sul"
                                                                                                                          },
                                                                                                                          "host": {
                                                                                                                            "value": "human"
                                                                                                                          },
                                                                                                                          "custom_location": {
                                                                                                                            "confidence": {
                                                                                                                              "Rio Grande do Sul": 1.0
                                                                                                                            },
                                                                                                                            "entropy": -1.000088900581841e-12,
                                                                                                                            "value": "Rio Grande do Sul"
                                                                                                                          },
                                                                                                                          "location": {
                                                                                                                            "value": "Sapucaia do Sul"
                                                                                                                          },
                                                                                                                          "num_date": {
                                                                                                                            "confidence": [
                                                                                                                              2020.3128415300546,
                                                                                                                              2020.3128415300546
                                                                                                                            ],
                                                                                                                            "value": 2020.3128415300546
                                                                                                                          },
                                                                                                                          "originating_lab": {
                                                                                                                            "value": "Funda\u00e7\u00e3o Hospitalar de Sapucaia do Sul"
                                                                                                                          },
                                                                                                                          "pangolin_lineage": {
                                                                                                                            "value": "B.1.1.33"
                                                                                                                          },
```
