## Supplementary Data 2 for "Emergence of the novel SARS-CoV-2 lineage P.4.1 and massive spread of P.2 in South Brazil": ncov_CVL_RS_South_America_14Abr2021.json (part 36 of 64)

```
                                                                                                                          "recency": {
                                                                                                                            "value": "1-2 days ago"
                                                                                                                          },
                                                                                                                          "regiao": {
                                                                                                                            "value": "canoas"
                                                                                                                          },
                                                                                                                          "region": {
                                                                                                                            "value": "South America"
                                                                                                                          },
                                                                                                                          "region_exposure": {
                                                                                                                            "value": "South America"
                                                                                                                          },

                                                                                                                          "subclade_membership": {
                                                                                                                            "value": "20B"
                                                                                                                          },
                                                                                                                          "submitting_lab": {
                                                                                                                            "value": "epiclin"
                                                                                                                          }
                                                                                                                        }
                                                                                                                      },
                                                                                                                      {
                                                                                                                        "branch_attrs": {
                                                                                                                          "mutations": {}
                                                                                                                        },
                                                                                                                        "children": [
                                                                                                                          {
                                                                                                                            "branch_attrs": {
                                                                                                                              "mutations": {}
                                                                                                                            },
                                                                                                                            "children": [
                                                                                                                              {
                                                                                                                                "branch_attrs": {
                                                                                                                                  "mutations": {}
                                                                                                                                },
                                                                                                                                "name": "Brazil/0237CVL/2020",
                                                                                                                                "node_attrs": {

                                                                                                                                  "author": {
                                                                                                                                    "author": "Sant'Anna et al.",
                                                                                                                                    "value": "Sant'Anna et al."
                                                                                                                                  },
                                                                                                                                  "clade_membership": {
                                                                                                                                    "value": "20B"
                                                                                                                                  },
                                                                                                                                  "country": {
                                                                                                                                    "value": "Brazil"
                                                                                                                                  },
                                                                                                                                  "div": 11,
                                                                                                                                  "division": {
                                                                                                                                    "value": "Rio Grande do Sul"
                                                                                                                                  },
                                                                                                                                  "division_exposure": {
                                                                                                                                    "value": "Rio Grande do Sul"
                                                                                                                                  },
                                                                                                                                  "host": {
                                                                                                                                    "value": "human"
                                                                                                                                  },
                                                                                                                                  "custom_location": {
                                                                                                                                    "confidence": {
                                                                                                                                      "Rio Grande do Sul": 0.9999999999999999
                                                                                                                                    },
                                                                                                                                    "entropy": -9.99866855976916e-13,
                                                                                                                                    "value": "Rio Grande do Sul"
                                                                                                                                  },
                                                                                                                                  "location": {
                                                                                                                                    "value": "S\u00e3o Leopoldo"
                                                                                                                                  },
                                                                                                                                  "num_date": {
                                                                                                                                    "confidence": [
                                                                                                                                      2020.3292349726776,
                                                                                                                                      2020.3292349726776
                                                                                                                                    ],
                                                                                                                                    "value": 2020.3292349726776
                                                                                                                                  },
                                                                                                                                  "originating_lab": {
                                                                                                                                    "value": "Secretaria Municipal de Sa\u00fade de S\u00e3o Leopoldo"
                                                                                                                                  },
                                                                                                                                  "pangolin_lineage": {
                                                                                                                                    "value": "B.1.1.33"
                                                                                                                                  },
                                                                                                                                  "recency": {
                                                                                                                                    "value": "1-2 days ago"
                                                                                                                                  },
                                                                                                                                  "regiao": {
                                                                                                                                    "value": "novo_hamburgo"
                                                                                                                                  },
                                                                                                                                  "region": {
                                                                                                                                    "value": "South America"
                                                                                                                                  },
                                                                                                                                  "region_exposure": {
                                                                                                                                    "value": "South America"
                                                                                                                                  },

                                                                                                                                  "subclade_membership": {
                                                                                                                                    "value": "20B"
                                                                                                                                  },
                                                                                                                                  "submitting_lab": {
                                                                                                                                    "value": "epiclin"
                                                                                                                                  }
                                                                                                                                }
                                                                                                                              },
                                                                                                                              {
                                                                                                                                "branch_attrs": {
                                                                                                                                  "mutations": {}
                                                                                                                                },
                                                                                                                                "name": "Brazil/0235CVL/2020",
                                                                                                                                "node_attrs": {

                                                                                                                                  "author": {
                                                                                                                                    "author": "Sant'Anna et al.",
                                                                                                                                    "value": "Sant'Anna et al."
                                                                                                                                  },
                                                                                                                                  "clade_membership": {
                                                                                                                                    "value": "20B"
                                                                                                                                  },
                                                                                                                                  "country": {
                                                                                                                                    "value": "Brazil"
                                                                                                                                  },
                                                                                                                                  "div": 11,
                                                                                                                                  "division": {
                                                                                                                                    "value": "Rio Grande do Sul"
                                                                                                                                  },
                                                                                                                                  "division_exposure": {
                                                                                                                                    "value": "Rio Grande do Sul"
                                                                                                                                  },
                                                                                                                                  "host": {
                                                                                                                                    "value": "human"
                                                                                                                                  },
                                                                                                                                  "custom_location": {
                                                                                                                                    "confidence": {
                                                                                                                                      "Rio Grande do Sul": 0.9999999999999999
                                                                                                                                    },
                                                                                                                                    "entropy": -9.99866855976916e-13,
                                                                                                                                    "value": "Rio Grande do Sul"
                                                                                                                                  },
                                                                                                                                  "location": {
                                                                                                                                    "value": "S\u00e3o Leopoldo"
                                                                                                                                  },
                                                                                                                                  "num_date": {
                                                                                                                                    "confidence": [
                                                                                                                                      2020.3292349726776,
                                                                                                                                      2020.3292349726776
                                                                                                                                    ],
                                                                                                                                    "value": 2020.3292349726776
                                                                                                                                  },
                                                                                                                                  "originating_lab": {
                                                                                                                                    "value": "Secretaria Municipal de Sa\u00fade de S\u00e3o Leopoldo"
                                                                                                                                  },
                                                                                                                                  "pangolin_lineage": {
                                                                                                                                    "value": "B.1.1.33"
                                                                                                                                  },
                                                                                                                                  "recency": {
                                                                                                                                    "value": "1-2 days ago"
                                                                                                                                  },
                                                                                                                                  "regiao": {
                                                                                                                                    "value": "novo_hamburgo"
                                                                                                                                  },
                                                                                                                                  "region": {
                                                                                                                                    "value": "South America"
                                                                                                                                  },
                                                                                                                                  "region_exposure": {
                                                                                                                                    "value": "South America"
                                                                                                                                  },

                                                                                                                                  "subclade_membership": {
                                                                                                                                    "value": "20B"
                                                                                                                                  },
                                                                                                                                  "submitting_lab": {
                                                                                                                                    "value": "epiclin"
                                                                                                                                  }
                                                                                                                                }
                                                                                                                              }
                                                                                                                            ],
                                                                                                                            "name": "NODE_0002571",
                                                                                                                            "node_attrs": {
                                                                                                                              "clade_membership": {
                                                                                                                                "value": "20B"
                                                                                                                              },
                                                                                                                              "div": 11,
                                                                                                                              "custom_location": {
                                                                                                                                "confidence": {
                                                                                                                                  "Rio Grande do Sul": 0.9991883469744058
                                                                                                                                },
                                                                                                                                "entropy": 0.0065954717749599516,
                                                                                                                                "value": "Rio Grande do Sul"
                                                                                                                              },
                                                                                                                              "num_date": {
                                                                                                                                "confidence": [
                                                                                                                                  2020.3100476697216,
                                                                                                                                  2020.3292349726776
                                                                                                                                ],
                                                                                                                                "value": 2020.3292349726776
                                                                                                                              },
                                                                                                                              "subclade_membership": {
                                                                                                                                "value": "20B"
                                                                                                                              }
                                                                                                                            }
                                                                                                                          },
                                                                                                                          {
                                                                                                                            "branch_attrs": {
                                                                                                                              "mutations": {}
                                                                                                                            },
                                                                                                                            "children": [
                                                                                                                              {
                                                                                                                                "branch_attrs": {
                                                                                                                                  "labels": {
                                                                                                                                    "aa": "ORF1a: A690V, T2283I, D3511N; ORF1b: T1739I"
                                                                                                                                  },
                                                                                                                                  "mutations": {
                                                                                                                                    "ORF1a": [
                                                                                                                                      "A690V",
                                                                                                                                      "T2283I",
                                                                                                                                      "D3511N"
                                                                                                                                    ],
                                                                                                                                    "ORF1b": [
                                                                                                                                      "T1739I"
                                                                                                                                    ],
                                                                                                                                    "nuc": [
                                                                                                                                      "C2334T",
                                                                                                                                      "C7113T",
                                                                                                                                      "G10796A",
                                                                                                                                      "C18683T",
                                                                                                                                      "C27944T"
                                                                                                                                    ]
                                                                                                                                  }
                                                                                                                                },
                                                                                                                                "name": "Brazil/8380CVL/2020",
                                                                                                                                "node_attrs": {

                                                                                                                                  "author": {
                                                                                                                                    "author": "Sant'Anna et al.",
                                                                                                                                    "value": "Sant'Anna et al."
                                                                                                                                  },
                                                                                                                                  "clade_membership": {
                                                                                                                                    "value": "20B"
                                                                                                                                  },
                                                                                                                                  "country": {
                                                                                                                                    "value": "Brazil"
                                                                                                                                  },
                                                                                                                                  "div": 16,
                                                                                                                                  "division": {
                                                                                                                                    "value": "Rio Grande do Sul"
                                                                                                                                  },
                                                                                                                                  "division_exposure": {
                                                                                                                                    "value": "Rio Grande do Sul"
                                                                                                                                  },
                                                                                                                                  "host": {
                                                                                                                                    "value": "human"
                                                                                                                                  },
                                                                                                                                  "custom_location": {
                                                                                                                                    "confidence": {
                                                                                                                                      "Rio Grande do Sul": 0.9999999999999999
                                                                                                                                    },
                                                                                                                                    "entropy": -9.99866855976916e-13,
                                                                                                                                    "value": "Rio Grande do Sul"
                                                                                                                                  },
                                                                                                                                  "location": {
                                                                                                                                    "value": "Campo Bom"
                                                                                                                                  },
                                                                                                                                  "num_date": {
                                                                                                                                    "confidence": [
                                                                                                                                      2020.5505464480875,
                                                                                                                                      2020.5505464480875
                                                                                                                                    ],
                                                                                                                                    "value": 2020.5505464480875
                                                                                                                                  },
                                                                                                                                  "originating_lab": {
                                                                                                                                    "value": "Pronto Atendimento Campo Bom"
                                                                                                                                  },
                                                                                                                                  "pangolin_lineage": {
                                                                                                                                    "value": "B.1.1.33"
                                                                                                                                  },
                                                                                                                                  "recency": {
                                                                                                                                    "value": "1-2 days ago"
                                                                                                                                  },
                                                                                                                                  "regiao": {
                                                                                                                                    "value": "novo_hamburgo"
                                                                                                                                  },
                                                                                                                                  "region": {
                                                                                                                                    "value": "South America"
                                                                                                                                  },
                                                                                                                                  "region_exposure": {
                                                                                                                                    "value": "South America"
                                                                                                                                  },

                                                                                                                                  "subclade_membership": {
                                                                                                                                    "value": "20B"
                                                                                                                                  },
                                                                                                                                  "submitting_lab": {
                                                                                                                                    "value": "epiclin"
                                                                                                                                  }
                                                                                                                                }
                                                                                                                              },
                                                                                                                              {
                                                                                                                                "branch_attrs": {
                                                                                                                                  "mutations": {}
                                                                                                                                },
                                                                                                                                "children": [
                                                                                                                                  {
                                                                                                                                    "branch_attrs": {
                                                                                                                                      "labels": {
                                                                                                                                        "aa": "ORF1b: E2315K"
                                                                                                                                      },
                                                                                                                                      "mutations": {
                                                                                                                                        "ORF1b": [
                                                                                                                                          "E2315K"
                                                                                                                                        ],
                                                                                                                                        "nuc": [
                                                                                                                                          "C10078T",
                                                                                                                                          "G20410A"
                                                                                                                                        ]
                                                                                                                                      }
                                                                                                                                    },
                                                                                                                                    "children": [
                                                                                                                                      {
                                                                                                                                        "branch_attrs": {
                                                                                                                                          "mutations": {}
                                                                                                                                        },
                                                                                                                                        "name": "Brazil/3630CVL/2020",
                                                                                                                                        "node_attrs": {

                                                                                                                                          "author": {
                                                                                                                                            "author": "Sant'Anna et al.",
                                                                                                                                            "value": "Sant'Anna et al."
                                                                                                                                          },
                                                                                                                                          "clade_membership": {
                                                                                                                                            "value": "20B"
                                                                                                                                          },
                                                                                                                                          "country": {
                                                                                                                                            "value": "Brazil"
                                                                                                                                          },
                                                                                                                                          "div": 13,
                                                                                                                                          "division": {
                                                                                                                                            "value": "Rio Grande do Sul"
                                                                                                                                          },
                                                                                                                                          "division_exposure": {
                                                                                                                                            "value": "Rio Grande do Sul"
                                                                                                                                          },
                                                                                                                                          "host": {
                                                                                                                                            "value": "human"
                                                                                                                                          },
                                                                                                                                          "custom_location": {
                                                                                                                                            "confidence": {
                                                                                                                                              "Rio Grande do Sul": 1.0
                                                                                                                                            },
                                                                                                                                            "entropy": -1.000088900581841e-12,
                                                                                                                                            "value": "Rio Grande do Sul"
                                                                                                                                          },
                                                                                                                                          "location": {
                                                                                                                                            "value": "Canoas"
                                                                                                                                          },
                                                                                                                                          "num_date": {
                                                                                                                                            "confidence": [
                                                                                                                                              2020.4795081967213,
                                                                                                                                              2020.4795081967213
                                                                                                                                            ],
                                                                                                                                            "value": 2020.4795081967213
                                                                                                                                          },
                                                                                                                                          "originating_lab": {
                                                                                                                                            "value": "Diretoria de Vigil\u00e2ncia em Sa\u00fade"
                                                                                                                                          },
                                                                                                                                          "pangolin_lineage": {
                                                                                                                                            "value": "B.1.1.33"
                                                                                                                                          },
                                                                                                                                          "recency": {
                                                                                                                                            "value": "1-2 days ago"
                                                                                                                                          },
                                                                                                                                          "regiao": {
                                                                                                                                            "value": "canoas"
                                                                                                                                          },
                                                                                                                                          "region": {
                                                                                                                                            "value": "South America"
                                                                                                                                          },
                                                                                                                                          "region_exposure": {
                                                                                                                                            "value": "South America"
                                                                                                                                          },

                                                                                                                                          "subclade_membership": {
                                                                                                                                            "value": "20B"
                                                                                                                                          },
                                                                                                                                          "submitting_lab": {
                                                                                                                                            "value": "epiclin"
                                                                                                                                          }
                                                                                                                                        }
                                                                                                                                      },
                                                                                                                                      {
                                                                                                                                        "branch_attrs": {
                                                                                                                                          "labels": {
                                                                                                                                            "aa": "ORF1a: A903V, S2030L; ORF1b: S2212I; ORF3a: R30H, T223I"
                                                                                                                                          },
                                                                                                                                          "mutations": {
                                                                                                                                            "ORF1a": [
                                                                                                                                              "A903V",
                                                                                                                                              "S2030L"
                                                                                                                                            ],
                                                                                                                                            "ORF1b": [
                                                                                                                                              "S2212I"
                                                                                                                                            ],
                                                                                                                                            "ORF3a": [
                                                                                                                                              "R30H",
                                                                                                                                              "T223I"
                                                                                                                                            ],
                                                                                                                                            "nuc": [
                                                                                                                                              "C2973T",
                                                                                                                                              "G3013A",
                                                                                                                                              "C6354T",
                                                                                                                                              "G20102T",
                                                                                                                                              "G25481A",
                                                                                                                                              "C26060T"
                                                                                                                                            ]
                                                                                                                                          }
                                                                                                                                        },
                                                                                                                                        "name": "Brazil/34538CVL/2020",
                                                                                                                                        "node_attrs": {

                                                                                                                                          "author": {
                                                                                                                                            "author": "Sant'Anna et al.",
                                                                                                                                            "value": "Sant'Anna et al."
                                                                                                                                          },
                                                                                                                                          "clade_membership": {
                                                                                                                                            "value": "20B"
                                                                                                                                          },
                                                                                                                                          "country": {
                                                                                                                                            "value": "Brazil"
                                                                                                                                          },
                                                                                                                                          "div": 19,
                                                                                                                                          "division": {
                                                                                                                                            "value": "Rio Grande do Sul"
                                                                                                                                          },
                                                                                                                                          "division_exposure": {
                                                                                                                                            "value": "Rio Grande do Sul"
                                                                                                                                          },
                                                                                                                                          "host": {
                                                                                                                                            "value": "human"
                                                                                                                                          },
                                                                                                                                          "custom_location": {
                                                                                                                                            "confidence": {
                                                                                                                                              "Rio Grande do Sul": 1.0
                                                                                                                                            },
                                                                                                                                            "entropy": -1.000088900581841e-12,
                                                                                                                                            "value": "Rio Grande do Sul"
                                                                                                                                          },
                                                                                                                                          "location": {
                                                                                                                                            "value": "Esteio"
                                                                                                                                          },
                                                                                                                                          "num_date": {
                                                                                                                                            "confidence": [
                                                                                                                                              2020.905737704918,
                                                                                                                                              2020.905737704918
                                                                                                                                            ],
                                                                                                                                            "value": 2020.905737704918
                                                                                                                                          },
                                                                                                                                          "originating_lab": {
                                                                                                                                            "value": "FUNDACAO DE SAUDE PUBLICA SAO CAMILO DE ESTEIO"
                                                                                                                                          },
                                                                                                                                          "pangolin_lineage": {
                                                                                                                                            "value": "B.1.1.33"
                                                                                                                                          },
                                                                                                                                          "recency": {
                                                                                                                                            "value": "1-2 days ago"
                                                                                                                                          },
                                                                                                                                          "regiao": {
                                                                                                                                            "value": "canoas"
                                                                                                                                          },
                                                                                                                                          "region": {
                                                                                                                                            "value": "South America"
                                                                                                                                          },
                                                                                                                                          "region_exposure": {
                                                                                                                                            "value": "South America"
                                                                                                                                          },

                                                                                                                                          "subclade_membership": {
                                                                                                                                            "value": "20B"
                                                                                                                                          },
                                                                                                                                          "submitting_lab": {
                                                                                                                                            "value": "epiclin"
                                                                                                                                          }
                                                                                                                                        }
                                                                                                                                      }
                                                                                                                                    ],
                                                                                                                                    "name": "NODE_0003847",
                                                                                                                                    "node_attrs": {
                                                                                                                                      "clade_membership": {
                                                                                                                                        "value": "20B"
                                                                                                                                      },
                                                                                                                                      "div": 13,
                                                                                                                                      "custom_location": {
                                                                                                                                        "confidence": {
                                                                                                                                          "Brazil": 0.004734906512758855,
                                                                                                                                          "Rio Grande do Sul": 0.9952042894452114
                                                                                                                                        },
                                                                                                                                        "entropy": 0.030740529901672656,
                                                                                                                                        "value": "Rio Grande do Sul"
                                                                                                                                      },
                                                                                                                                      "num_date": {
                                                                                                                                        "confidence": [
                                                                                                                                          2020.4385370551447,
                                                                                                                                          2020.4795081967213
                                                                                                                                        ],
                                                                                                                                        "value": 2020.4795081967213
                                                                                                                                      },
                                                                                                                                      "subclade_membership": {
                                                                                                                                        "value": "20B"
                                                                                                                                      }
                                                                                                                                    }
                                                                                                                                  },
                                                                                                                                  {
                                                                                                                                    "branch_attrs": {
                                                                                                                                      "labels": {
                                                                                                                                        "aa": "S: E583D"
                                                                                                                                      },
                                                                                                                                      "mutations": {
                                                                                                                                        "S": [
                                                                                                                                          "E583D"
                                                                                                                                        ],
                                                                                                                                        "nuc": [
                                                                                                                                          "G189T",
                                                                                                                                          "C21812T",
                                                                                                                                          "G23311T"
                                                                                                                                        ]
                                                                                                                                      }
                                                                                                                                    },
                                                                                                                                    "children": [
                                                                                                                                      {
                                                                                                                                        "branch_attrs": {
                                                                                                                                          "mutations": {}
                                                                                                                                        },
                                                                                                                                        "name": "Uruguay/RIV-M119/2020",
                                                                                                                                        "node_attrs": {
                                                                                                                                          "author": {
                                                                                                                                            "author": "Daiana Mir et al",
                                                                                                                                            "value": "Daiana Mir et al"
                                                                                                                                          },
                                                                                                                                          "clade_membership": {
                                                                                                                                            "value": "20B"
                                                                                                                                          },
                                                                                                                                          "country": {
                                                                                                                                            "value": "Uruguay"
                                                                                                                                          },
                                                                                                                                          "div": 14,
                                                                                                                                          "division": {
                                                                                                                                            "value": "Rivera"
                                                                                                                                          },
                                                                                                                                          "division_exposure": {
                                                                                                                                            "value": "Rivera"
                                                                                                                                          },
                                                                                                                                          "gisaid_epi_isl": {
                                                                                                                                            "value": "EPI_ISL_750178"
                                                                                                                                          },
                                                                                                                                          "host": {
                                                                                                                                            "value": "Human"
                                                                                                                                          },
                                                                                                                                          "custom_location": {
                                                                                                                                            "confidence": {
                                                                                                                                              "South America": 1.0
                                                                                                                                            },
                                                                                                                                            "entropy": -1.000088900581841e-12,
                                                                                                                                            "value": "South America"
                                                                                                                                          },
                                                                                                                                          "num_date": {
                                                                                                                                            "confidence": [
                                                                                                                                              2020.5478142076502,
                                                                                                                                              2020.5478142076502
                                                                                                                                            ],
                                                                                                                                            "value": 2020.5478142076502
                                                                                                                                          },
                                                                                                                                          "originating_lab": {
                                                                                                                                            "value": "Sanatorio Americano"
                                                                                                                                          },
                                                                                                                                          "pangolin_lineage": {
                                                                                                                                            "value": "B.1.1.33"
                                                                                                                                          },
                                                                                                                                          "recency": {
                                                                                                                                            "value": "Older"
                                                                                                                                          },
                                                                                                                                          "region": {
                                                                                                                                            "value": "South America"
                                                                                                                                          },
                                                                                                                                          "region_exposure": {
                                                                                                                                            "value": "South America"
                                                                                                                                          },
                                                                                                                                          "subclade_membership": {
                                                                                                                                            "value": "20B"
                                                                                                                                          },
                                                                                                                                          "submitting_lab": {
                                                                                                                                            "value": "Institut Pasteur de Montevideo"
                                                                                                                                          },
                                                                                                                                          "url": "https://www.gisaid.org"
                                                                                                                                        }
                                                                                                                                      },
                                                                                                                                      {
                                                                                                                                        "branch_attrs": {
                                                                                                                                          "mutations": {}
                                                                                                                                        },
                                                                                                                                        "name": "Uruguay/RIV-M155/2020",
                                                                                                                                        "node_attrs": {
                                                                                                                                          "author": {
                                                                                                                                            "author": "Daiana Mir et al",
                                                                                                                                            "value": "Daiana Mir et al"
                                                                                                                                          },
                                                                                                                                          "clade_membership": {
                                                                                                                                            "value": "20B"
                                                                                                                                          },
                                                                                                                                          "country": {
                                                                                                                                            "value": "Uruguay"
                                                                                                                                          },
                                                                                                                                          "div": 14,
                                                                                                                                          "division": {
                                                                                                                                            "value": "Rivera"
                                                                                                                                          },
                                                                                                                                          "division_exposure": {
                                                                                                                                            "value": "Rivera"
                                                                                                                                          },
                                                                                                                                          "gisaid_epi_isl": {
                                                                                                                                            "value": "EPI_ISL_751188"
                                                                                                                                          },
                                                                                                                                          "host": {
                                                                                                                                            "value": "Human"
                                                                                                                                          },
                                                                                                                                          "custom_location": {
                                                                                                                                            "confidence": {
                                                                                                                                              "South America": 1.0
                                                                                                                                            },
                                                                                                                                            "entropy": -1.000088900581841e-12,
                                                                                                                                            "value": "South America"
                                                                                                                                          },
                                                                                                                                          "num_date": {
                                                                                                                                            "confidence": [
                                                                                                                                              2020.5532786885246,
                                                                                                                                              2020.5532786885246
                                                                                                                                            ],
                                                                                                                                            "value": 2020.5532786885246
                                                                                                                                          },
                                                                                                                                          "originating_lab": {
                                                                                                                                            "value": "CENUR Litoral Norte \u2013 UdelaR, Salto, Uruguay"
                                                                                                                                          },
                                                                                                                                          "pangolin_lineage": {
                                                                                                                                            "value": "B.1.1.33"
                                                                                                                                          },
                                                                                                                                          "recency": {
                                                                                                                                            "value": "Older"
                                                                                                                                          },
                                                                                                                                          "region": {
                                                                                                                                            "value": "South America"
                                                                                                                                          },
                                                                                                                                          "region_exposure": {
                                                                                                                                            "value": "South America"
                                                                                                                                          },
                                                                                                                                          "subclade_membership": {
                                                                                                                                            "value": "20B"
                                                                                                                                          },
                                                                                                                                          "submitting_lab": {
                                                                                                                                            "value": "Institut Pasteur de Montevideo"
                                                                                                                                          },
                                                                                                                                          "url": "https://www.gisaid.org"
                                                                                                                                        }
                                                                                                                                      }
                                                                                                                                    ],
                                                                                                                                    "name": "NODE_0003846",
                                                                                                                                    "node_attrs": {
                                                                                                                                      "clade_membership": {
                                                                                                                                        "value": "20B"
                                                                                                                                      },
                                                                                                                                      "div": 14,
                                                                                                                                      "custom_location": {
                                                                                                                                        "confidence": {
                                                                                                                                          "Brazil": 0.028552223371620136,
                                                                                                                                          "Europe": 0.005595623956148658,
                                                                                                                                          "Rio Grande do Sul": 0.010676708281612934,
                                                                                                                                          "South America": 0.9528535068529361
                                                                                                                                        },
                                                                                                                                        "entropy": 0.24171372302770527,
                                                                                                                                        "value": "South America"
                                                                                                                                      },
                                                                                                                                      "num_date": {
                                                                                                                                        "confidence": [
                                                                                                                                          2020.502675928254,
                                                                                                                                          2020.5478142076502
                                                                                                                                        ],
                                                                                                                                        "value": 2020.5478142076502
                                                                                                                                      },
                                                                                                                                      "subclade_membership": {
                                                                                                                                        "value": "20B"
                                                                                                                                      }
                                                                                                                                    }
                                                                                                                                  }
                                                                                                                                ],
                                                                                                                                "name": "NODE_0002573",
                                                                                                                                "node_attrs": {
                                                                                                                                  "clade_membership": {
                                                                                                                                    "value": "20B"
                                                                                                                                  },
                                                                                                                                  "div": 11,
                                                                                                                                  "custom_location": {
                                                                                                                                    "confidence": {
                                                                                                                                      "Brazil": 0.04726641457376679,
                                                                                                                                      "Rio Grande do Sul": 0.9448742440526854,
                                                                                                                                      "South America": 0.007472144203705178
                                                                                                                                    },
                                                                                                                                    "entropy": 0.23786837375067682,
                                                                                                                                    "value": "Rio Grande do Sul"
                                                                                                                                  },
                                                                                                                                  "num_date": {
                                                                                                                                    "confidence": [
                                                                                                                                      2020.2777965303326,
                                                                                                                                      2020.4606765040965
                                                                                                                                    ],
                                                                                                                                    "value": 2020.381986350189
                                                                                                                                  },
                                                                                                                                  "subclade_membership": {
                                                                                                                                    "value": "20B"
                                                                                                                                  }
                                                                                                                                }
                                                                                                                              }
                                                                                                                            ],
                                                                                                                            "name": "NODE_0002572",
                                                                                                                            "node_attrs": {
                                                                                                                              "clade_membership": {
                                                                                                                                "value": "20B"
                                                                                                                              },
                                                                                                                              "div": 11,
                                                                                                                              "custom_location": {
                                                                                                                                "confidence": {
                                                                                                                                  "Brazil": 0.005185277303746902,
                                                                                                                                  "Rio Grande do Sul": 0.9947507989789938
                                                                                                                                },
                                                                                                                                "entropy": 0.0331592154124856,
                                                                                                                                "value": "Rio Grande do Sul"
                                                                                                                              },
                                                                                                                              "num_date": {
                                                                                                                                "confidence": [
                                                                                                                                  2020.2850161210245,
                                                                                                                                  2020.461405730746
                                                                                                                                ],
                                                                                                                                "value": 2020.3269454762028
                                                                                                                              },
                                                                                                                              "subclade_membership": {
                                                                                                                                "value": "20B"
                                                                                                                              }
                                                                                                                            }
                                                                                                                          }
                                                                                                                        ],
                                                                                                                        "name": "NODE_0002569",
                                                                                                                        "node_attrs": {
                                                                                                                          "clade_membership": {
                                                                                                                            "value": "20B"
                                                                                                                          },
                                                                                                                          "div": 11,
                                                                                                                          "custom_location": {
                                                                                                                            "confidence": {
                                                                                                                              "Brazil": 0.001328458089106753,
                                                                                                                              "Rio Grande do Sul": 0.9986698347356032
                                                                                                                            },
                                                                                                                            "entropy": 0.010152460046622167,
                                                                                                                            "value": "Rio Grande do Sul"
                                                                                                                          },
                                                                                                                          "num_date": {
                                                                                                                            "confidence": [
                                                                                                                              2020.2901462281325,
                                                                                                                              2020.3270066085302
                                                                                                                            ],
                                                                                                                            "value": 2020.3128415300546
                                                                                                                          },
                                                                                                                          "subclade_membership": {
                                                                                                                            "value": "20B"
                                                                                                                          }
                                                                                                                        }
                                                                                                                      }
                                                                                                                    ],
                                                                                                                    "name": "NODE_0003841",
                                                                                                                    "node_attrs": {
                                                                                                                      "clade_membership": {
                                                                                                                        "value": "20B"
                                                                                                                      },
                                                                                                                      "div": 11,
                                                                                                                      "custom_location": {
                                                                                                                        "confidence": {
                                                                                                                          "Rio Grande do Sul": 0.9990419401178902
                                                                                                                        },
                                                                                                                        "entropy": 0.007625473524484691,
                                                                                                                        "value": "Rio Grande do Sul"
                                                                                                                      },
                                                                                                                      "num_date": {
                                                                                                                        "confidence": [
                                                                                                                          2020.2763183798802,
                                                                                                                          2020.3128415300546
                                                                                                                        ],
                                                                                                                        "value": 2020.3053317965723
                                                                                                                      },
                                                                                                                      "subclade_membership": {
                                                                                                                        "value": "20B"
                                                                                                                      }
                                                                                                                    }
                                                                                                                  },
                                                                                                                  {
                                                                                                                    "branch_attrs": {
                                                                                                                      "labels": {
                                                                                                                        "aa": "ORF1a: I671V"
                                                                                                                      },
                                                                                                                      "mutations": {
                                                                                                                        "ORF1a": [
                                                                                                                          "I671V"
                                                                                                                        ],
                                                                                                                        "nuc": [
                                                                                                                          "A2276G",
                                                                                                                          "C18252T"
                                                                                                                        ]
                                                                                                                      }
                                                                                                                    },
                                                                                                                    "children": [
                                                                                                                      {
                                                                                                                        "branch_attrs": {
                                                                                                                          "labels": {
                                                                                                                            "aa": "ORF1b: H1752R"
                                                                                                                          },
                                                                                                                          "mutations": {
                                                                                                                            "ORF1b": [
                                                                                                                              "H1752R"
                                                                                                                            ],
                                                                                                                            "nuc": [
                                                                                                                              "A18722G"
                                                                                                                            ]
                                                                                                                          }
                                                                                                                        },
                                                                                                                        "name": "Brazil/RS-6208/2020",
                                                                                                                        "node_attrs": {

                                                                                                                          "author": {
                                                                                                                            "author": "Paola Resende et al",
                                                                                                                            "value": "Paola Resende et al B"
                                                                                                                          },
                                                                                                                          "clade_membership": {
                                                                                                                            "value": "20B"
                                                                                                                          },
                                                                                                                          "country": {
                                                                                                                            "value": "Brazil"
                                                                                                                          },
                                                                                                                          "div": 13,
                                                                                                                          "division": {
                                                                                                                            "value": "Rio Grande do Sul"
                                                                                                                          },
                                                                                                                          "division_exposure": {
                                                                                                                            "value": "Rio Grande do Sul"
                                                                                                                          },
                                                                                                                          "gisaid_epi_isl": {
                                                                                                                            "value": "EPI_ISL_729833"
                                                                                                                          },
                                                                                                                          "host": {
                                                                                                                            "value": "Human"
                                                                                                                          },
                                                                                                                          "custom_location": {
                                                                                                                            "confidence": {
                                                                                                                              "Rio Grande do Sul": 1.0
                                                                                                                            },
                                                                                                                            "entropy": -1.000088900581841e-12,
                                                                                                                            "value": "Rio Grande do Sul"
                                                                                                                          },
                                                                                                                          "location": {
                                                                                                                            "value": "Frederico Westphalen"
                                                                                                                          },
                                                                                                                          "num_date": {
                                                                                                                            "confidence": [
                                                                                                                              2020.3811475409836,
                                                                                                                              2020.3811475409836
                                                                                                                            ],
                                                                                                                            "value": 2020.3811475409836
                                                                                                                          },
                                                                                                                          "originating_lab": {
                                                                                                                            "value": "Laboratorio Central de Saude Publica do Estado do Rio Grande do Sul (LACEN-RS)"
                                                                                                                          },
                                                                                                                          "pangolin_lineage": {
                                                                                                                            "value": "B.1.1.33"
                                                                                                                          },
                                                                                                                          "recency": {
                                                                                                                            "value": "Older"
                                                                                                                          },
                                                                                                                          "region": {
                                                                                                                            "value": "South America"
                                                                                                                          },
                                                                                                                          "region_exposure": {
                                                                                                                            "value": "South America"
                                                                                                                          },

                                                                                                                          "subclade_membership": {
                                                                                                                            "value": "20B"
                                                                                                                          },
                                                                                                                          "submitting_lab": {
                                                                                                                            "value": "Laboratory of Respiratory Viruses and Measles, Oswaldo Cruz Institute, FIOCRUZ"
                                                                                                                          },
                                                                                                                          "url": "https://www.gisaid.org"
                                                                                                                        }
                                                                                                                      },
                                                                                                                      {
                                                                                                                        "branch_attrs": {
                                                                                                                          "labels": {
                                                                                                                            "aa": "ORF1b: M1301I"
                                                                                                                          },
                                                                                                                          "mutations": {
                                                                                                                            "ORF1b": [
                                                                                                                              "M1301I"
                                                                                                                            ],
                                                                                                                            "nuc": [
                                                                                                                              "C11200T",
                                                                                                                              "C15540T",
                                                                                                                              "G17370T"
                                                                                                                            ]
                                                                                                                          }
                                                                                                                        },
                                                                                                                        "name": "Brazil/1182CVL/2020",
                                                                                                                        "node_attrs": {

                                                                                                                          "author": {
                                                                                                                            "author": "Sant'Anna et al.",
                                                                                                                            "value": "Sant'Anna et al."
                                                                                                                          },
                                                                                                                          "clade_membership": {
                                                                                                                            "value": "20B"
                                                                                                                          },
                                                                                                                          "country": {
                                                                                                                            "value": "Brazil"
                                                                                                                          },
                                                                                                                          "div": 15,
                                                                                                                          "division": {
                                                                                                                            "value": "Rio Grande do Sul"
                                                                                                                          },
                                                                                                                          "division_exposure": {
                                                                                                                            "value": "Rio Grande do Sul"
                                                                                                                          },
                                                                                                                          "host": {
                                                                                                                            "value": "human"
                                                                                                                          },
                                                                                                                          "custom_location": {
                                                                                                                            "confidence": {
                                                                                                                              "Rio Grande do Sul": 1.0
                                                                                                                            },
                                                                                                                            "entropy": -1.000088900581841e-12,
                                                                                                                            "value": "Rio Grande do Sul"
                                                                                                                          },
                                                                                                                          "location": {
                                                                                                                            "value": "Nova Santa Rita"
                                                                                                                          },
                                                                                                                          "num_date": {
                                                                                                                            "confidence": [
                                                                                                                              2020.4166666666667,
                                                                                                                              2020.4166666666667
                                                                                                                            ],
                                                                                                                            "value": 2020.4166666666667
                                                                                                                          },
                                                                                                                          "originating_lab": {
                                                                                                                            "value": "Centro de Servi\u00e7os Especializados Santa Rita"
                                                                                                                          },
                                                                                                                          "pangolin_lineage": {
                                                                                                                            "value": "B.1.1.33"
                                                                                                                          },
                                                                                                                          "recency": {
                                                                                                                            "value": "1-2 days ago"
                                                                                                                          },
                                                                                                                          "regiao": {
                                                                                                                            "value": "canoas"
                                                                                                                          },
                                                                                                                          "region": {
                                                                                                                            "value": "South America"
                                                                                                                          },
                                                                                                                          "region_exposure": {
                                                                                                                            "value": "South America"
                                                                                                                          },

                                                                                                                          "subclade_membership": {
                                                                                                                            "value": "20B"
                                                                                                                          },
                                                                                                                          "submitting_lab": {
                                                                                                                            "value": "epiclin"
                                                                                                                          }
                                                                                                                        }
                                                                                                                      },
                                                                                                                      {
                                                                                                                        "branch_attrs": {
                                                                                                                          "labels": {
                                                                                                                            "aa": "S: V1104L"
                                                                                                                          },
                                                                                                                          "mutations": {
                                                                                                                            "S": [
                                                                                                                              "V1104L"
                                                                                                                            ],
                                                                                                                            "nuc": [
                                                                                                                              "G24872T"
                                                                                                                            ]
                                                                                                                          }
                                                                                                                        },
                                                                                                                        "children": [
                                                                                                                          {
                                                                                                                            "branch_attrs": {
                                                                                                                              "mutations": {}
                                                                                                                            },
                                                                                                                            "name": "Uruguay/RIV-M8/2020",
                                                                                                                            "node_attrs": {
                                                                                                                              "author": {
                                                                                                                                "author": "Daiana Mir et al",
                                                                                                                                "value": "Daiana Mir et al"
                                                                                                                              },
                                                                                                                              "clade_membership": {
                                                                                                                                "value": "20B"
                                                                                                                              },
                                                                                                                              "country": {
                                                                                                                                "value": "Uruguay"
                                                                                                                              },
                                                                                                                              "div": 13,
                                                                                                                              "division": {
                                                                                                                                "value": "Rivera"
                                                                                                                              },
                                                                                                                              "division_exposure": {
                                                                                                                                "value": "Rivera"
                                                                                                                              },
                                                                                                                              "gisaid_epi_isl": {
                                                                                                                                "value": "EPI_ISL_748138"
                                                                                                                              },
                                                                                                                              "host": {
                                                                                                                                "value": "Human"
                                                                                                                              },
                                                                                                                              "custom_location": {
                                                                                                                                "confidence": {
                                                                                                                                  "South America": 1.0
                                                                                                                                },
                                                                                                                                "entropy": -1.000088900581841e-12,
                                                                                                                                "value": "South America"
                                                                                                                              },
                                                                                                                              "num_date": {
                                                                                                                                "confidence": [
                                                                                                                                  2020.386612021858,
                                                                                                                                  2020.386612021858
                                                                                                                                ],
                                                                                                                                "value": 2020.386612021858
                                                                                                                              },
                                                                                                                              "originating_lab": {
                                                                                                                                "value": "Instituto de Investigaciones Biol\u00f3gicas Clemente Estable"
                                                                                                                              },
                                                                                                                              "pangolin_lineage": {
                                                                                                                                "value": "B.1.1.33"
                                                                                                                              },
                                                                                                                              "recency": {
                                                                                                                                "value": "Older"
                                                                                                                              },
                                                                                                                              "region": {
                                                                                                                                "value": "South America"
                                                                                                                              },
                                                                                                                              "region_exposure": {
                                                                                                                                "value": "South America"
                                                                                                                              },
                                                                                                                              "subclade_membership": {
                                                                                                                                "value": "20B"
                                                                                                                              },
                                                                                                                              "submitting_lab": {
                                                                                                                                "value": "Institut Pasteur de Montevideo"
                                                                                                                              },
                                                                                                                              "url": "https://www.gisaid.org"
                                                                                                                            }
                                                                                                                          },
                                                                                                                          {
                                                                                                                            "branch_attrs": {
                                                                                                                              "labels": {
                                                                                                                                "aa": "ORF1b: K2557R; ORF7a: T39I"
                                                                                                                              },
                                                                                                                              "mutations": {
                                                                                                                                "ORF1b": [
                                                                                                                                  "K2557R"
                                                                                                                                ],
                                                                                                                                "ORF7a": [
                                                                                                                                  "T39I"
                                                                                                                                ],
                                                                                                                                "nuc": [
                                                                                                                                  "A21137G",
                                                                                                                                  "C27509T"
                                                                                                                                ]
                                                                                                                              }
                                                                                                                            },
                                                                                                                            "name": "Uruguay/RIV-M72/2020",
                                                                                                                            "node_attrs": {
                                                                                                                              "author": {
                                                                                                                                "author": "Daiana Mir et al",
                                                                                                                                "value": "Daiana Mir et al"
                                                                                                                              },
                                                                                                                              "clade_membership": {
                                                                                                                                "value": "20B"
                                                                                                                              },
                                                                                                                              "country": {
                                                                                                                                "value": "Uruguay"
                                                                                                                              },
                                                                                                                              "div": 15,
                                                                                                                              "division": {
                                                                                                                                "value": "Rivera"
                                                                                                                              },
                                                                                                                              "division_exposure": {
                                                                                                                                "value": "Rivera"
                                                                                                                              },
                                                                                                                              "gisaid_epi_isl": {
                                                                                                                                "value": "EPI_ISL_750163"
                                                                                                                              },
                                                                                                                              "host": {
                                                                                                                                "value": "Human"
                                                                                                                              },
                                                                                                                              "custom_location": {
                                                                                                                                "confidence": {
                                                                                                                                  "South America": 1.0
                                                                                                                                },
                                                                                                                                "entropy": -1.000088900581841e-12,
                                                                                                                                "value": "South America"
                                                                                                                              },
                                                                                                                              "num_date": {
                                                                                                                                "confidence": [
                                                                                                                                  2020.4275956284152,
                                                                                                                                  2020.4275956284152
                                                                                                                                ],
                                                                                                                                "value": 2020.4275956284152
                                                                                                                              },
                                                                                                                              "originating_lab": {
                                                                                                                                "value": "Laboratorio DILAVE/MGAP-INIA-UdelaR -Tacuaremb\u00f3"
                                                                                                                              },
                                                                                                                              "pangolin_lineage": {
                                                                                                                                "value": "B.1.1.33"
                                                                                                                              },
                                                                                                                              "recency": {
                                                                                                                                "value": "Older"
                                                                                                                              },
                                                                                                                              "region": {
                                                                                                                                "value": "South America"
                                                                                                                              },
                                                                                                                              "region_exposure": {
                                                                                                                                "value": "South America"
                                                                                                                              },
                                                                                                                              "subclade_membership": {
                                                                                                                                "value": "20B"
                                                                                                                              },
                                                                                                                              "submitting_lab": {
                                                                                                                                "value": "Institut Pasteur de Montevideo"
                                                                                                                              },
                                                                                                                              "url": "https://www.gisaid.org"
                                                                                                                            }
                                                                                                                          }
                                                                                                                        ],
                                                                                                                        "name": "NODE_0003855",
                                                                                                                        "node_attrs": {
                                                                                                                          "clade_membership": {
                                                                                                                            "value": "20B"
                                                                                                                          },
                                                                                                                          "div": 13,
                                                                                                                          "custom_location": {
                                                                                                                            "confidence": {
                                                                                                                              "Brazil": 0.02741464819086776,
                                                                                                                              "Europe": 0.005658715968341186,
                                                                                                                              "Rio Grande do Sul": 0.011284716832365966,
                                                                                                                              "South America": 0.9532604470270153
                                                                                                                            },
                                                                                                                            "entropy": 0.24116967777842221,
                                                                                                                            "value": "South America"
                                                                                                                          },
                                                                                                                          "num_date": {
                                                                                                                            "confidence": [
                                                                                                                              2020.347363882468,
                                                                                                                              2020.386612021858
                                                                                                                            ],
                                                                                                                            "value": 2020.3857419363435
                                                                                                                          },
                                                                                                                          "subclade_membership": {
                                                                                                                            "value": "20B"
                                                                                                                          }
                                                                                                                        }
                                                                                                                      },
                                                                                                                      {
                                                                                                                        "branch_attrs": {
                                                                                                                          "mutations": {}
                                                                                                                        },
                                                                                                                        "children": [
                                                                                                                          {
                                                                                                                            "branch_attrs": {
                                                                                                                              "labels": {
                                                                                                                                "aa": "ORF1a: T2300I; S: T51A"
                                                                                                                              },
                                                                                                                              "mutations": {
                                                                                                                                "ORF1a": [
                                                                                                                                  "T2300I"
                                                                                                                                ],
                                                                                                                                "S": [
                                                                                                                                  "T51A"
                                                                                                                                ],
                                                                                                                                "nuc": [
                                                                                                                                  "C7164T",
                                                                                                                                  "A21713G"
                                                                                                                                ]
                                                                                                                              }
                                                                                                                            },
                                                                                                                            "name": "Brazil/4921CVL/2020",
                                                                                                                            "node_attrs": {

                                                                                                                              "author": {
                                                                                                                                "author": "Sant'Anna et al.",
                                                                                                                                "value": "Sant'Anna et al."
                                                                                                                              },
                                                                                                                              "clade_membership": {
                                                                                                                                "value": "20B"
                                                                                                                              },
                                                                                                                              "country": {
                                                                                                                                "value": "Brazil"
                                                                                                                              },
                                                                                                                              "div": 14,
                                                                                                                              "division": {
                                                                                                                                "value": "Rio Grande do Sul"
                                                                                                                              },
                                                                                                                              "division_exposure": {
                                                                                                                                "value": "Rio Grande do Sul"
                                                                                                                              },
                                                                                                                              "host": {
                                                                                                                                "value": "human"
                                                                                                                              },
                                                                                                                              "custom_location": {
                                                                                                                                "confidence": {
                                                                                                                                  "Rio Grande do Sul": 1.0
                                                                                                                                },
                                                                                                                                "entropy": -1.000088900581841e-12,
                                                                                                                                "value": "Rio Grande do Sul"
                                                                                                                              },
                                                                                                                              "location": {
                                                                                                                                "value": "Novo Hamburgo"
                                                                                                                              },
                                                                                                                              "num_date": {
                                                                                                                                "confidence": [
                                                                                                                                  2020.5013661202186,
                                                                                                                                  2020.5013661202186
                                                                                                                                ],
                                                                                                                                "value": 2020.5013661202186
                                                                                                                              },
                                                                                                                              "originating_lab": {
                                                                                                                                "value": "Hospital Regina"
                                                                                                                              },
                                                                                                                              "pangolin_lineage": {
                                                                                                                                "value": "B.1.1.33"
                                                                                                                              },
                                                                                                                              "recency": {
                                                                                                                                "value": "1-2 days ago"
                                                                                                                              },
                                                                                                                              "regiao": {
                                                                                                                                "value": "novo_hamburgo"
                                                                                                                              },
                                                                                                                              "region": {
                                                                                                                                "value": "South America"
                                                                                                                              },
                                                                                                                              "region_exposure": {
                                                                                                                                "value": "South America"
                                                                                                                              },

                                                                                                                              "subclade_membership": {
                                                                                                                                "value": "20B"
                                                                                                                              },
                                                                                                                              "submitting_lab": {
                                                                                                                                "value": "epiclin"
                                                                                                                              }
                                                                                                                            }
                                                                                                                          },
                                                                                                                          {
                                                                                                                            "branch_attrs": {
                                                                                                                              "mutations": {}
                                                                                                                            },
                                                                                                                            "children": [
                                                                                                                              {
                                                                                                                                "branch_attrs": {
                                                                                                                                  "labels": {
                                                                                                                                    "aa": "ORF1a: L317F"
                                                                                                                                  },
                                                                                                                                  "mutations": {
                                                                                                                                    "ORF1a": [
                                                                                                                                      "L317F"
                                                                                                                                    ],
                                                                                                                                    "nuc": [
                                                                                                                                      "C1214T"
                                                                                                                                    ]
                                                                                                                                  }
                                                                                                                                },
                                                                                                                                "name": "Brazil/1855CVL/2020",
                                                                                                                                "node_attrs": {

                                                                                                                                  "author": {
                                                                                                                                    "author": "Sant'Anna et al.",
                                                                                                                                    "value": "Sant'Anna et al."
                                                                                                                                  },
                                                                                                                                  "clade_membership": {
                                                                                                                                    "value": "20B"
                                                                                                                                  },
                                                                                                                                  "country": {
                                                                                                                                    "value": "Brazil"
                                                                                                                                  },
                                                                                                                                  "div": 13,
                                                                                                                                  "division": {
                                                                                                                                    "value": "Rio Grande do Sul"
                                                                                                                                  },
                                                                                                                                  "division_exposure": {
                                                                                                                                    "value": "Rio Grande do Sul"
                                                                                                                                  },
                                                                                                                                  "host": {
                                                                                                                                    "value": "human"
                                                                                                                                  },
                                                                                                                                  "custom_location": {
                                                                                                                                    "confidence": {
                                                                                                                                      "Rio Grande do Sul": 1.0
                                                                                                                                    },
                                                                                                                                    "entropy": -1.000088900581841e-12,
                                                                                                                                    "value": "Rio Grande do Sul"
                                                                                                                                  },
                                                                                                                                  "location": {
                                                                                                                                    "value": "S\u00e3o Leopoldo"
                                                                                                                                  },
                                                                                                                                  "num_date": {
                                                                                                                                    "confidence": [
                                                                                                                                      2020.4521857923498,
                                                                                                                                      2020.4521857923498
                                                                                                                                    ],
                                                                                                                                    "value": 2020.4521857923498
                                                                                                                                  },
                                                                                                                                  "originating_lab": {
                                                                                                                                    "value": "Hospital Dia e Pronto Atendimento"
                                                                                                                                  },
                                                                                                                                  "pangolin_lineage": {
                                                                                                                                    "value": "B.1.1.33"
                                                                                                                                  },
                                                                                                                                  "recency": {
                                                                                                                                    "value": "1-2 days ago"
                                                                                                                                  },
                                                                                                                                  "regiao": {
                                                                                                                                    "value": "novo_hamburgo"
                                                                                                                                  },
                                                                                                                                  "region": {
                                                                                                                                    "value": "South America"
                                                                                                                                  },
                                                                                                                                  "region_exposure": {
                                                                                                                                    "value": "South America"
                                                                                                                                  },

                                                                                                                                  "subclade_membership": {
                                                                                                                                    "value": "20B"
                                                                                                                                  },
                                                                                                                                  "submitting_lab": {
                                                                                                                                    "value": "epiclin"
                                                                                                                                  }
                                                                                                                                }
                                                                                                                              },
                                                                                                                              {
                                                                                                                                "branch_attrs": {
                                                                                                                                  "mutations": {}
                                                                                                                                },
                                                                                                                                "children": [
                                                                                                                                  {
                                                                                                                                    "branch_attrs": {
                                                                                                                                      "labels": {
                                                                                                                                        "aa": "ORF1a: T2124I; ORF3a: Q57H"
                                                                                                                                      },
                                                                                                                                      "mutations": {
                                                                                                                                        "ORF1a": [
                                                                                                                                          "T2124I"
                                                                                                                                        ],
                                                                                                                                        "ORF3a": [
                                                                                                                                          "Q57H"
                                                                                                                                        ],
                                                                                                                                        "nuc": [
                                                                                                                                          "C6636T",
                                                                                                                                          "G25563T"
                                                                                                                                        ]
                                                                                                                                      }
                                                                                                                                    },
                                                                                                                                    "name": "Brazil/6265CVL/2020",
                                                                                                                                    "node_attrs": {

                                                                                                                                      "author": {
                                                                                                                                        "author": "Sant'Anna et al.",
                                                                                                                                        "value": "Sant'Anna et al."
                                                                                                                                      },
                                                                                                                                      "clade_membership": {
                                                                                                                                        "value": "20B"
                                                                                                                                      },
                                                                                                                                      "country": {
                                                                                                                                        "value": "Brazil"
                                                                                                                                      },
                                                                                                                                      "div": 14,
                                                                                                                                      "division": {
                                                                                                                                        "value": "Rio Grande do Sul"
                                                                                                                                      },
                                                                                                                                      "division_exposure": {
                                                                                                                                        "value": "Rio Grande do Sul"
                                                                                                                                      },
                                                                                                                                      "host": {
                                                                                                                                        "value": "human"
                                                                                                                                      },
                                                                                                                                      "custom_location": {
                                                                                                                                        "confidence": {
                                                                                                                                          "Rio Grande do Sul": 1.0
                                                                                                                                        },
                                                                                                                                        "entropy": -1.000088900581841e-12,
                                                                                                                                        "value": "Rio Grande do Sul"
                                                                                                                                      },
                                                                                                                                      "location": {
                                                                                                                                        "value": "Canoas"
                                                                                                                                      },
                                                                                                                                      "num_date": {
                                                                                                                                        "confidence": [
                                                                                                                                          2020.5204918032787,
                                                                                                                                          2020.5204918032787
                                                                                                                                        ],
                                                                                                                                        "value": 2020.5204918032787
                                                                                                                                      },
                                                                                                                                      "originating_lab": {
                                                                                                                                        "value": "Diretoria de Vigil\u00e2ncia em Sa\u00fade"
                                                                                                                                      },
                                                                                                                                      "pangolin_lineage": {
                                                                                                                                        "value": "B.1.1.33"
                                                                                                                                      },
                                                                                                                                      "recency": {
                                                                                                                                        "value": "1-2 days ago"
                                                                                                                                      },
                                                                                                                                      "regiao": {
                                                                                                                                        "value": "canoas"
                                                                                                                                      },
                                                                                                                                      "region": {
                                                                                                                                        "value": "South America"
                                                                                                                                      },
                                                                                                                                      "region_exposure": {
                                                                                                                                        "value": "South America"
                                                                                                                                      },

                                                                                                                                      "subclade_membership": {
                                                                                                                                        "value": "20B"
                                                                                                                                      },
                                                                                                                                      "submitting_lab": {
                                                                                                                                        "value": "epiclin"
                                                                                                                                      }
                                                                                                                                    }
                                                                                                                                  },
                                                                                                                                  {
                                                                                                                                    "branch_attrs": {
                                                                                                                                      "mutations": {}
                                                                                                                                    },
                                                                                                                                    "children": [
                                                                                                                                      {
                                                                                                                                        "branch_attrs": {
                                                                                                                                          "labels": {
                                                                                                                                            "aa": "S: F490S"
                                                                                                                                          },
                                                                                                                                          "mutations": {
                                                                                                                                            "S": [
                                                                                                                                              "F490S"
                                                                                                                                            ],
                                                                                                                                            "nuc": [
                                                                                                                                              "A16704G",
                                                                                                                                              "T20496C",
                                                                                                                                              "T23031C"
                                                                                                                                            ]
                                                                                                                                          }
                                                                                                                                        },
                                                                                                                                        "name": "Brazil/10322CVL/2020",
                                                                                                                                        "node_attrs": {

                                                                                                                                          "author": {
                                                                                                                                            "author": "Sant'Anna et al.",
                                                                                                                                            "value": "Sant'Anna et al."
                                                                                                                                          },
                                                                                                                                          "clade_membership": {
                                                                                                                                            "value": "20B"
                                                                                                                                          },
                                                                                                                                          "country": {
                                                                                                                                            "value": "Brazil"
                                                                                                                                          },
                                                                                                                                          "div": 15,
                                                                                                                                          "division": {
                                                                                                                                            "value": "Rio Grande do Sul"
                                                                                                                                          },
                                                                                                                                          "division_exposure": {
                                                                                                                                            "value": "Rio Grande do Sul"
                                                                                                                                          },
                                                                                                                                          "host": {
                                                                                                                                            "value": "human"
                                                                                                                                          },
                                                                                                                                          "custom_location": {
                                                                                                                                            "confidence": {
                                                                                                                                              "Rio Grande do Sul": 1.0
                                                                                                                                            },
                                                                                                                                            "entropy": -1.000088900581841e-12,
                                                                                                                                            "value": "Rio Grande do Sul"
                                                                                                                                          },
                                                                                                                                          "location": {
                                                                                                                                            "value": "Montenegro"
                                                                                                                                          },
                                                                                                                                          "num_date": {
                                                                                                                                            "confidence": [
                                                                                                                                              2020.5724043715848,
                                                                                                                                              2020.5724043715848
                                                                                                                                            ],
                                                                                                                                            "value": 2020.5724043715848
                                                                                                                                          },
                                                                                                                                          "originating_lab": {
                                                                                                                                            "value": "Secretaria Municipal de Sa\u00fade de Montenegro"
                                                                                                                                          },
                                                                                                                                          "pangolin_lineage": {
                                                                                                                                            "value": "B.1.1.33"
                                                                                                                                          },
                                                                                                                                          "recency": {
                                                                                                                                            "value": "1-2 days ago"
                                                                                                                                          },
                                                                                                                                          "regiao": {
                                                                                                                                            "value": "canoas"
                                                                                                                                          },
                                                                                                                                          "region": {
                                                                                                                                            "value": "South America"
                                                                                                                                          },
                                                                                                                                          "region_exposure": {
                                                                                                                                            "value": "South America"
                                                                                                                                          },

                                                                                                                                          "subclade_membership": {
                                                                                                                                            "value": "20B"
                                                                                                                                          },
                                                                                                                                          "submitting_lab": {
                                                                                                                                            "value": "epiclin"
                                                                                                                                          }
                                                                                                                                        }
                                                                                                                                      },
                                                                                                                                      {
                                                                                                                                        "branch_attrs": {
                                                                                                                                          "mutations": {}
                                                                                                                                        },
                                                                                                                                        "children": [
                                                                                                                                          {
                                                                                                                                            "branch_attrs": {
                                                                                                                                              "mutations": {}
                                                                                                                                            },
                                                                                                                                            "children": [
                                                                                                                                              {
                                                                                                                                                "branch_attrs": {
                                                                                                                                                  "mutations": {}
                                                                                                                                                },
                                                                                                                                                "name": "Brazil/4371CVL/2020",
                                                                                                                                                "node_attrs": {

                                                                                                                                                  "author": {
                                                                                                                                                    "author": "Sant'Anna et al.",
                                                                                                                                                    "value": "Sant'Anna et al."
                                                                                                                                                  },
                                                                                                                                                  "clade_membership": {
                                                                                                                                                    "value": "20B"
                                                                                                                                                  },
                                                                                                                                                  "country": {
                                                                                                                                                    "value": "Brazil"
                                                                                                                                                  },
                                                                                                                                                  "div": 12,
                                                                                                                                                  "division": {
                                                                                                                                                    "value": "Rio Grande do Sul"
                                                                                                                                                  },
                                                                                                                                                  "division_exposure": {
                                                                                                                                                    "value": "Rio Grande do Sul"
                                                                                                                                                  },
                                                                                                                                                  "host": {
                                                                                                                                                    "value": "human"
                                                                                                                                                  },
                                                                                                                                                  "custom_location": {
                                                                                                                                                    "confidence": {
                                                                                                                                                      "Rio Grande do Sul": 1.0
                                                                                                                                                    },
                                                                                                                                                    "entropy": -1.000088900581841e-12,
                                                                                                                                                    "value": "Rio Grande do Sul"
                                                                                                                                                  },
                                                                                                                                                  "location": {
                                                                                                                                                    "value": "Sapiranga"
                                                                                                                                                  },
                                                                                                                                                  "num_date": {
                                                                                                                                                    "confidence": [
                                                                                                                                                      2020.4931693989072,
                                                                                                                                                      2020.4931693989072
                                                                                                                                                    ],
                                                                                                                                                    "value": 2020.4931693989072
                                                                                                                                                  },
                                                                                                                                                  "originating_lab": {
                                                                                                                                                    "value": "Centro de Refer\u00eancia em S\u00edndromes Gripais"
                                                                                                                                                  },
                                                                                                                                                  "pangolin_lineage": {
                                                                                                                                                    "value": "B.1.1.33"
                                                                                                                                                  },
                                                                                                                                                  "recency": {
                                                                                                                                                    "value": "1-2 days ago"
                                                                                                                                                  },
                                                                                                                                                  "regiao": {
                                                                                                                                                    "value": "novo_hamburgo"
                                                                                                                                                  },
                                                                                                                                                  "region": {
                                                                                                                                                    "value": "South America"
                                                                                                                                                  },
                                                                                                                                                  "region_exposure": {
                                                                                                                                                    "value": "South America"
                                                                                                                                                  },

                                                                                                                                                  "subclade_membership": {
                                                                                                                                                    "value": "20B"
                                                                                                                                                  },
                                                                                                                                                  "submitting_lab": {
                                                                                                                                                    "value": "epiclin"
                                                                                                                                                  }
                                                                                                                                                }
                                                                                                                                              },
                                                                                                                                              {
                                                                                                                                                "branch_attrs": {
                                                                                                                                                  "labels": {
                                                                                                                                                    "aa": "ORF1a: E1460G"
                                                                                                                                                  },
                                                                                                                                                  "mutations": {
                                                                                                                                                    "ORF1a": [
                                                                                                                                                      "E1460G"
                                                                                                                                                    ],
                                                                                                                                                    "nuc": [
                                                                                                                                                      "A4644G"
                                                                                                                                                    ]
                                                                                                                                                  }
                                                                                                                                                },
                                                                                                                                                "name": "Brazil/RS-13979/2020",
                                                                                                                                                "node_attrs": {

                                                                                                                                                  "author": {
                                                                                                                                                    "author": "Vin\u00edcius Bonetti Franceschi et al",
                                                                                                                                                    "value": "Vin\u00edcius Bonetti Franceschi et al"
                                                                                                                                                  },
                                                                                                                                                  "clade_membership": {
                                                                                                                                                    "value": "20B"
                                                                                                                                                  },
                                                                                                                                                  "country": {
                                                                                                                                                    "value": "Brazil"
                                                                                                                                                  },
                                                                                                                                                  "div": 13,
                                                                                                                                                  "division": {
                                                                                                                                                    "value": "Rio Grande do Sul"
                                                                                                                                                  },
                                                                                                                                                  "division_exposure": {
                                                                                                                                                    "value": "Rio Grande do Sul"
                                                                                                                                                  },
                                                                                                                                                  "gisaid_epi_isl": {
                                                                                                                                                    "value": "EPI_ISL_831685"
                                                                                                                                                  },
                                                                                                                                                  "host": {
                                                                                                                                                    "value": "Human"
                                                                                                                                                  },
                                                                                                                                                  "custom_location": {
                                                                                                                                                    "confidence": {
                                                                                                                                                      "Rio Grande do Sul": 1.0
                                                                                                                                                    },
                                                                                                                                                    "entropy": -1.000088900581841e-12,
                                                                                                                                                    "value": "Rio Grande do Sul"
                                                                                                                                                  },
                                                                                                                                                  "location": {
                                                                                                                                                    "value": "Esteio"
                                                                                                                                                  },
                                                                                                                                                  "num_date": {
                                                                                                                                                    "confidence": [
                                                                                                                                                      2020.5122950819673,
                                                                                                                                                      2020.5122950819673
                                                                                                                                                    ],
                                                                                                                                                    "value": 2020.5122950819673
                                                                                                                                                  },
                                                                                                                                                  "originating_lab": {
                                                                                                                                                    "value": "Laborat\u00f3rio de Microbiologia Molecular - Universidade FEEVALE"
                                                                                                                                                  },
                                                                                                                                                  "pangolin_lineage": {
                                                                                                                                                    "value": "B.1.1.33"
                                                                                                                                                  },
                                                                                                                                                  "recency": {
                                                                                                                                                    "value": "Older"
                                                                                                                                                  },
                                                                                                                                                  "region": {
                                                                                                                                                    "value": "South America"
                                                                                                                                                  },
                                                                                                                                                  "region_exposure": {
                                                                                                                                                    "value": "South America"
                                                                                                                                                  },

                                                                                                                                                  "subclade_membership": {
                                                                                                                                                    "value": "20B"
                                                                                                                                                  },
                                                                                                                                                  "submitting_lab": {
                                                                                                                                                    "value": "Universidade Federal de Ci\u00eancias da Sa\u00fade de Porto Alegre"
                                                                                                                                                  },
                                                                                                                                                  "url": "https://www.gisaid.org"
                                                                                                                                                }
                                                                                                                                              }
                                                                                                                                            ],
                                                                                                                                            "name": "NODE_0002591",
                                                                                                                                            "node_attrs": {
                                                                                                                                              "clade_membership": {
                                                                                                                                                "value": "20B"
                                                                                                                                              },
                                                                                                                                              "div": 12,
                                                                                                                                              "custom_location": {
                                                                                                                                                "confidence": {
                                                                                                                                                  "Rio Grande do Sul": 0.9992208820389092
                                                                                                                                                },
                                                                                                                                                "entropy": 0.006363099098332901,
                                                                                                                                                "value": "Rio Grande do Sul"
                                                                                                                                              },
                                                                                                                                              "num_date": {
                                                                                                                                                "confidence": [
                                                                                                                                                  2020.4581202186891,
                                                                                                                                                  2020.4931693989072
                                                                                                                                                ],
                                                                                                                                                "value": 2020.4931693989072
                                                                                                                                              },
                                                                                                                                              "subclade_membership": {
                                                                                                                                                "value": "20B"
                                                                                                                                              }
                                                                                                                                            }
                                                                                                                                          },
                                                                                                                                          {
                                                                                                                                            "branch_attrs": {
                                                                                                                                              "mutations": {
                                                                                                                                                "nuc": [
                                                                                                                                                  "C10576T"
                                                                                                                                                ]
                                                                                                                                              }
                                                                                                                                            },
                                                                                                                                            "children": [
                                                                                                                                              {
                                                                                                                                                "branch_attrs": {
                                                                                                                                                  "labels": {
                                                                                                                                                    "aa": "ORF1a: L3736F; ORF1b: A176V, A1225S; ORF3a: D155Y; ORF7a: P45L"
                                                                                                                                                  },
                                                                                                                                                  "mutations": {
                                                                                                                                                    "ORF1a": [
                                                                                                                                                      "L3736F"
                                                                                                                                                    ],
                                                                                                                                                    "ORF1b": [
                                                                                                                                                      "A176V",
                                                                                                                                                      "A1225S"
                                                                                                                                                    ],
                                                                                                                                                    "ORF3a": [
                                                                                                                                                      "D155Y"
                                                                                                                                                    ],
                                                                                                                                                    "ORF7a": [
                                                                                                                                                      "P45L"
                                                                                                                                                    ],
                                                                                                                                                    "nuc": [
                                                                                                                                                      "C10336T",
                                                                                                                                                      "C11471T",
                                                                                                                                                      "C13994T",
                                                                                                                                                      "C15360T",
                                                                                                                                                      "C15951T",
                                                                                                                                                      "G17140T",
                                                                                                                                                      "G25855T",
                                                                                                                                                      "C27527T",
                                                                                                                                                      "G28001T"
                                                                                                                                                    ]
                                                                                                                                                  }
                                                                                                                                                },
                                                                                                                                                "name": "Brazil/20775CVL/2020",
                                                                                                                                                "node_attrs": {

                                                                                                                                                  "author": {
                                                                                                                                                    "author": "Sant'Anna et al.",
                                                                                                                                                    "value": "Sant'Anna et al."
                                                                                                                                                  },
                                                                                                                                                  "clade_membership": {
                                                                                                                                                    "value": "20B"
                                                                                                                                                  },
                                                                                                                                                  "country": {
                                                                                                                                                    "value": "Brazil"
                                                                                                                                                  },
                                                                                                                                                  "div": 22,
                                                                                                                                                  "division": {
                                                                                                                                                    "value": "Rio Grande do Sul"
                                                                                                                                                  },
                                                                                                                                                  "division_exposure": {
                                                                                                                                                    "value": "Rio Grande do Sul"
                                                                                                                                                  },
                                                                                                                                                  "host": {
                                                                                                                                                    "value": "human"
                                                                                                                                                  },
                                                                                                                                                  "custom_location": {
                                                                                                                                                    "confidence": {
                                                                                                                                                      "Rio Grande do Sul": 0.9999999999999999
                                                                                                                                                    },
                                                                                                                                                    "entropy": -9.99866855976916e-13,
                                                                                                                                                    "value": "Rio Grande do Sul"
                                                                                                                                                  },
                                                                                                                                                  "location": {
                                                                                                                                                    "value": "Pareci Novo"
                                                                                                                                                  },
                                                                                                                                                  "num_date": {
                                                                                                                                                    "confidence": [
                                                                                                                                                      2020.7418032786886,
                                                                                                                                                      2020.7418032786886
                                                                                                                                                    ],
                                                                                                                                                    "value": 2020.7418032786886
                                                                                                                                                  },
                                                                                                                                                  "originating_lab": {
                                                                                                                                                    "value": "UNIDADE BASICA DE SAUDE PARECI NOVO"
                                                                                                                                                  },
                                                                                                                                                  "pangolin_lineage": {
                                                                                                                                                    "value": "B.1.1.33"
                                                                                                                                                  },
                                                                                                                                                  "recency": {
                                                                                                                                                    "value": "1-2 days ago"
                                                                                                                                                  },
                                                                                                                                                  "regiao": {
                                                                                                                                                    "value": "canoas"
                                                                                                                                                  },
                                                                                                                                                  "region": {
                                                                                                                                                    "value": "South America"
                                                                                                                                                  },
                                                                                                                                                  "region_exposure": {
                                                                                                                                                    "value": "South America"
                                                                                                                                                  },

                                                                                                                                                  "subclade_membership": {
                                                                                                                                                    "value": "20B"
                                                                                                                                                  },
                                                                                                                                                  "submitting_lab": {
                                                                                                                                                    "value": "epiclin"
                                                                                                                                                  }
                                                                                                                                                }
                                                                                                                                              },
                                                                                                                                              {
                                                                                                                                                "branch_attrs": {
                                                                                                                                                  "mutations": {}
                                                                                                                                                },
                                                                                                                                                "children": [
                                                                                                                                                  {
                                                                                                                                                    "branch_attrs": {
                                                                                                                                                      "mutations": {
                                                                                                                                                        "nuc": [
                                                                                                                                                          "T12871G"
                                                                                                                                                        ]
                                                                                                                                                      }
                                                                                                                                                    },
                                                                                                                                                    "name": "Brazil/13203CVL/2020",
                                                                                                                                                    "node_attrs": {

                                                                                                                                                      "author": {
                                                                                                                                                        "author": "Sant'Anna et al.",
                                                                                                                                                        "value": "Sant'Anna et al."
                                                                                                                                                      },
                                                                                                                                                      "clade_membership": {
                                                                                                                                                        "value": "20B"
                                                                                                                                                      },
                                                                                                                                                      "country": {
                                                                                                                                                        "value": "Brazil"
                                                                                                                                                      },
                                                                                                                                                      "div": 14,
                                                                                                                                                      "division": {
                                                                                                                                                        "value": "Rio Grande do Sul"
                                                                                                                                                      },
                                                                                                                                                      "division_exposure": {
                                                                                                                                                        "value": "Rio Grande do Sul"
                                                                                                                                                      },
                                                                                                                                                      "host": {
                                                                                                                                                        "value": "human"
                                                                                                                                                      },
                                                                                                                                                      "custom_location": {
                                                                                                                                                        "confidence": {
                                                                                                                                                          "Rio Grande do Sul": 0.9999999999999999
                                                                                                                                                        },
                                                                                                                                                        "entropy": -9.99866855976916e-13,
                                                                                                                                                        "value": "Rio Grande do Sul"
                                                                                                                                                      },
                                                                                                                                                      "location": {
                                                                                                                                                        "value": "Sapucaia do Sul"
                                                                                                                                                      },
                                                                                                                                                      "num_date": {
                                                                                                                                                        "confidence": [
                                                                                                                                                          2020.6051912568305,
                                                                                                                                                          2020.6051912568305
                                                                                                                                                        ],
                                                                                                                                                        "value": 2020.6051912568305
                                                                                                                                                      },
                                                                                                                                                      "originating_lab": {
                                                                                                                                                        "value": "Unidade de Pronto Atendimento de Sapucaia do Sul"
                                                                                                                                                      },
                                                                                                                                                      "pangolin_lineage": {
                                                                                                                                                        "value": "B.1.1.33"
                                                                                                                                                      },
                                                                                                                                                      "recency": {
                                                                                                                                                        "value": "1-2 days ago"
                                                                                                                                                      },
                                                                                                                                                      "regiao": {
                                                                                                                                                        "value": "canoas"
                                                                                                                                                      },
                                                                                                                                                      "region": {
                                                                                                                                                        "value": "South America"
                                                                                                                                                      },
                                                                                                                                                      "region_exposure": {
                                                                                                                                                        "value": "South America"
                                                                                                                                                      },

                                                                                                                                                      "subclade_membership": {
                                                                                                                                                        "value": "20B"
                                                                                                                                                      },
                                                                                                                                                      "submitting_lab": {
                                                                                                                                                        "value": "epiclin"
                                                                                                                                                      }
                                                                                                                                                    }
                                                                                                                                                  },
                                                                                                                                                  {
                                                                                                                                                    "branch_attrs": {
                                                                                                                                                      "mutations": {
                                                                                                                                                        "nuc": [
                                                                                                                                                          "C4276T",
                                                                                                                                                          "C20115T"
                                                                                                                                                        ]
                                                                                                                                                      }
                                                                                                                                                    },
                                                                                                                                                    "children": [
                                                                                                                                                      {
                                                                                                                                                        "branch_attrs": {
                                                                                                                                                          "labels": {
                                                                                                                                                            "aa": "ORF1a: P1640S; ORF3a: P159S; ORF8: W45S"
                                                                                                                                                          },
                                                                                                                                                          "mutations": {
                                                                                                                                                            "ORF1a": [
                                                                                                                                                              "P1640S"
                                                                                                                                                            ],
                                                                                                                                                            "ORF3a": [
                                                                                                                                                              "P159S"
                                                                                                                                                            ],
                                                                                                                                                            "ORF8": [
                                                                                                                                                              "W45S"
                                                                                                                                                            ],
                                                                                                                                                            "nuc": [
                                                                                                                                                              "C5183T",
                                                                                                                                                              "C21622A",
                                                                                                                                                              "C25867T",
                                                                                                                                                              "G28027C"
                                                                                                                                                            ]
                                                                                                                                                          }
                                                                                                                                                        },
                                                                                                                                                        "name": "Brazil/29313CVL/2020",
                                                                                                                                                        "node_attrs": {

                                                                                                                                                          "author": {
                                                                                                                                                            "author": "Sant'Anna et al.",
                                                                                                                                                            "value": "Sant'Anna et al."
                                                                                                                                                          },
                                                                                                                                                          "clade_membership": {
                                                                                                                                                            "value": "20B"
                                                                                                                                                          },
                                                                                                                                                          "country": {
                                                                                                                                                            "value": "Brazil"
                                                                                                                                                          },
                                                                                                                                                          "div": 19,
                                                                                                                                                          "division": {
                                                                                                                                                            "value": "Rio Grande do Sul"
                                                                                                                                                          },
                                                                                                                                                          "division_exposure": {
                                                                                                                                                            "value": "Rio Grande do Sul"
                                                                                                                                                          },
                                                                                                                                                          "host": {
                                                                                                                                                            "value": "human"
                                                                                                                                                          },
                                                                                                                                                          "custom_location": {
                                                                                                                                                            "confidence": {
                                                                                                                                                              "Rio Grande do Sul": 1.0
                                                                                                                                                            },
                                                                                                                                                            "entropy": -1.000088900581841e-12,
                                                                                                                                                            "value": "Rio Grande do Sul"
                                                                                                                                                          },
                                                                                                                                                          "location": {
                                                                                                                                                            "value": "Porto Alegre"
                                                                                                                                                          },
                                                                                                                                                          "num_date": {
                                                                                                                                                            "confidence": [
                                                                                                                                                              2020.8592896174864,
                                                                                                                                                              2020.8592896174864
                                                                                                                                                            ],
                                                                                                                                                            "value": 2020.8592896174864
                                                                                                                                                          },
                                                                                                                                                          "originating_lab": {
                                                                                                                                                            "value": "HOSPITAL MUNICIPAL GETULIO VARGAS"
                                                                                                                                                          },
                                                                                                                                                          "pangolin_lineage": {
                                                                                                                                                            "value": "B.1.1.33"
                                                                                                                                                          },
                                                                                                                                                          "recency": {
                                                                                                                                                            "value": "1-2 days ago"
                                                                                                                                                          },
                                                                                                                                                          "regiao": {
                                                                                                                                                            "value": "porto_alegre"
                                                                                                                                                          },
                                                                                                                                                          "region": {
                                                                                                                                                            "value": "South America"
                                                                                                                                                          },
                                                                                                                                                          "region_exposure": {
                                                                                                                                                            "value": "South America"
                                                                                                                                                          },

                                                                                                                                                          "subclade_membership": {
                                                                                                                                                            "value": "20B"
                                                                                                                                                          },
                                                                                                                                                          "submitting_lab": {
                                                                                                                                                            "value": "epiclin"
                                                                                                                                                          }
                                                                                                                                                        }
                                                                                                                                                      },
                                                                                                                                                      {
                                                                                                                                                        "branch_attrs": {
                                                                                                                                                          "mutations": {
                                                                                                                                                            "nuc": [
                                                                                                                                                              "C14220T"
                                                                                                                                                            ]
                                                                                                                                                          }
                                                                                                                                                        },
                                                                                                                                                        "name": "Brazil/20130CVL/2020",
                                                                                                                                                        "node_attrs": {

                                                                                                                                                          "author": {
                                                                                                                                                            "author": "Sant'Anna et al.",
                                                                                                                                                            "value": "Sant'Anna et al."
                                                                                                                                                          },
                                                                                                                                                          "clade_membership": {
                                                                                                                                                            "value": "20B"
                                                                                                                                                          },
                                                                                                                                                          "country": {
                                                                                                                                                            "value": "Brazil"
                                                                                                                                                          },
                                                                                                                                                          "div": 16,
                                                                                                                                                          "division": {
                                                                                                                                                            "value": "Rio Grande do Sul"
                                                                                                                                                          },
                                                                                                                                                          "division_exposure": {
                                                                                                                                                            "value": "Rio Grande do Sul"
                                                                                                                                                          },
                                                                                                                                                          "host": {
                                                                                                                                                            "value": "human"
                                                                                                                                                          },
                                                                                                                                                          "custom_location": {
                                                                                                                                                            "confidence": {
                                                                                                                                                              "Rio Grande do Sul": 1.0
                                                                                                                                                            },
                                                                                                                                                            "entropy": -1.000088900581841e-12,
                                                                                                                                                            "value": "Rio Grande do Sul"
                                                                                                                                                          },
                                                                                                                                                          "location": {
                                                                                                                                                            "value": "Novo Hamburgo"
                                                                                                                                                          },
                                                                                                                                                          "num_date": {
                                                                                                                                                            "confidence": [
                                                                                                                                                              2020.7281420765028,
                                                                                                                                                              2020.7281420765028
                                                                                                                                                            ],
                                                                                                                                                            "value": 2020.7281420765028
                                                                                                                                                          },
                                                                                                                                                          "originating_lab": {
                                                                                                                                                            "value": "FUNDACAO DE SAUDE PUBLICA DE NOVO HAMBURGO FSNH"
                                                                                                                                                          },
                                                                                                                                                          "pangolin_lineage": {
                                                                                                                                                            "value": "B.1.1.33"
                                                                                                                                                          },
                                                                                                                                                          "recency": {
                                                                                                                                                            "value": "1-2 days ago"
                                                                                                                                                          },
                                                                                                                                                          "regiao": {
                                                                                                                                                            "value": "novo_hamburgo"
                                                                                                                                                          },
                                                                                                                                                          "region": {
                                                                                                                                                            "value": "South America"
                                                                                                                                                          },
                                                                                                                                                          "region_exposure": {
                                                                                                                                                            "value": "South America"
                                                                                                                                                          },

                                                                                                                                                          "subclade_membership": {
                                                                                                                                                            "value": "20B"
                                                                                                                                                          },
                                                                                                                                                          "submitting_lab": {
                                                                                                                                                            "value": "epiclin"
                                                                                                                                                          }
                                                                                                                                                        }
                                                                                                                                                      }
                                                                                                                                                    ],
                                                                                                                                                    "name": "NODE_0003860",
                                                                                                                                                    "node_attrs": {
                                                                                                                                                      "clade_membership": {
                                                                                                                                                        "value": "20B"
                                                                                                                                                      },
                                                                                                                                                      "div": 15,
                                                                                                                                                      "custom_location": {
                                                                                                                                                        "confidence": {
                                                                                                                                                          "Rio Grande do Sul": 0.9992270374066979
                                                                                                                                                        },
                                                                                                                                                        "entropy": 0.006318989402066605,
                                                                                                                                                        "value": "Rio Grande do Sul"
                                                                                                                                                      },
                                                                                                                                                      "num_date": {
                                                                                                                                                        "confidence": [
                                                                                                                                                          2020.523199227885,
                                                                                                                                                          2020.7281420765028
                                                                                                                                                        ],
                                                                                                                                                        "value": 2020.686872973382
                                                                                                                                                      },
                                                                                                                                                      "subclade_membership": {
                                                                                                                                                        "value": "20B"
                                                                                                                                                      }
                                                                                                                                                    }
                                                                                                                                                  }
                                                                                                                                                ],
                                                                                                                                                "name": "NODE_0002593",
                                                                                                                                                "node_attrs": {
                                                                                                                                                  "clade_membership": {
                                                                                                                                                    "value": "20B"
                                                                                                                                                  },
                                                                                                                                                  "div": 13,
                                                                                                                                                  "custom_location": {
                                                                                                                                                    "confidence": {
                                                                                                                                                      "Rio Grande do Sul": 0.9991603618596367
                                                                                                                                                    },
                                                                                                                                                    "entropy": 0.006794267651992306,
                                                                                                                                                    "value": "Rio Grande do Sul"
                                                                                                                                                  },
                                                                                                                                                  "num_date": {
                                                                                                                                                    "confidence": [
                                                                                                                                                      2020.4113102971476,
                                                                                                                                                      2020.600871744798
                                                                                                                                                    ],
                                                                                                                                                    "value": 2020.563577886751
                                                                                                                                                  },
                                                                                                                                                  "subclade_membership": {
                                                                                                                                                    "value": "20B"
                                                                                                                                                  }
                                                                                                                                                }
                                                                                                                                              }
                                                                                                                                            ],
                                                                                                                                            "name": "NODE_0003858",
                                                                                                                                            "node_attrs": {
                                                                                                                                              "clade_membership": {
                                                                                                                                                "value": "20B"
                                                                                                                                              },
                                                                                                                                              "div": 13,
                                                                                                                                              "custom_location": {
                                                                                                                                                "confidence": {
                                                                                                                                                  "Rio Grande do Sul": 0.9991490227866535
                                                                                                                                                },
                                                                                                                                                "entropy": 0.006874551726780562,
                                                                                                                                                "value": "Rio Grande do Sul"
                                                                                                                                              },
                                                                                                                                              "num_date": {
                                                                                                                                                "confidence": [
                                                                                                                                                  2020.416654512676,
                                                                                                                                                  2020.5974486547939
                                                                                                                                                ],
                                                                                                                                                "value": 2020.4983939721897
                                                                                                                                              },
                                                                                                                                              "subclade_membership": {
                                                                                                                                                "value": "20B"
                                                                                                                                              }
                                                                                                                                            }
                                                                                                                                          }
                                                                                                                                        ],
                                                                                                                                        "name": "NODE_0002586",
                                                                                                                                        "node_attrs": {
                                                                                                                                          "clade_membership": {
                                                                                                                                            "value": "20B"
                                                                                                                                          },
                                                                                                                                          "div": 12,
                                                                                                                                          "custom_location": {
                                                                                                                                            "confidence": {
                                                                                                                                              "Rio Grande do Sul": 0.9990823540422505
                                                                                                                                            },
                                                                                                                                            "entropy": 0.007343603270686702,
                                                                                                                                            "value": "Rio Grande do Sul"
                                                                                                                                          },
                                                                                                                                          "num_date": {
                                                                                                                                            "confidence": [
                                                                                                                                              2020.389992077091,
                                                                                                                                              2020.490212030871
                                                                                                                                            ],
                                                                                                                                            "value": 2020.4685246652712
                                                                                                                                          },
                                                                                                                                          "subclade_membership": {
                                                                                                                                            "value": "20B"
                                                                                                                                          }
                                                                                                                                        }
                                                                                                                                      }
                                                                                                                                    ],
                                                                                                                                    "name": "NODE_0002583",
                                                                                                                                    "node_attrs": {
                                                                                                                                      "clade_membership": {
                                                                                                                                        "value": "20B"
                                                                                                                                      },
                                                                                                                                      "div": 12,
                                                                                                                                      "custom_location": {
                                                                                                                                        "confidence": {
                                                                                                                                          "Rio Grande do Sul": 0.999148511233713
                                                                                                                                        },
                                                                                                                                        "entropy": 0.006878170076796859,
                                                                                                                                        "value": "Rio Grande do Sul"
                                                                                                                                      },
                                                                                                                                      "num_date": {
                                                                                                                                        "confidence": [
                                                                                                                                          2020.3824393156117,
                                                                                                                                          2020.486141927629
                                                                                                                                        ],
                                                                                                                                        "value": 2020.4490602311157
                                                                                                                                      },
                                                                                                                                      "subclade_membership": {
                                                                                                                                        "value": "20B"
                                                                                                                                      }
                                                                                                                                    }
                                                                                                                                  }
                                                                                                                                ],
                                                                                                                                "name": "NODE_0002580",
                                                                                                                                "node_attrs": {
                                                                                                                                  "clade_membership": {
                                                                                                                                    "value": "20B"
                                                                                                                                  },
                                                                                                                                  "div": 12,
                                                                                                                                  "custom_location": {
                                                                                                                                    "confidence": {
                                                                                                                                      "Rio Grande do Sul": 0.9991543828596683
                                                                                                                                    },
                                                                                                                                    "entropy": 0.0068366197862252875,
                                                                                                                                    "value": "Rio Grande do Sul"
                                                                                                                                  },
                                                                                                                                  "num_date": {
                                                                                                                                    "confidence": [
                                                                                                                                      2020.3850155478688,
                                                                                                                                      2020.4776508710029
                                                                                                                                    ],
                                                                                                                                    "value": 2020.4264784903892
                                                                                                                                  },
                                                                                                                                  "subclade_membership": {
                                                                                                                                    "value": "20B"
                                                                                                                                  }
                                                                                                                                }
                                                                                                                              }
                                                                                                                            ],
                                                                                                                            "name": "NODE_0002579",
                                                                                                                            "node_attrs": {
                                                                                                                              "clade_membership": {
                                                                                                                                "value": "20B"
                                                                                                                              },
                                                                                                                              "div": 12,
                                                                                                                              "custom_location": {
                                                                                                                                "confidence": {
                                                                                                                                  "Rio Grande do Sul": 0.9991572739530339
                                                                                                                                },
                                                                                                                                "entropy": 0.0068161461927607435,
                                                                                                                                "value": "Rio Grande do Sul"
                                                                                                                              },
                                                                                                                              "num_date": {
                                                                                                                                "confidence": [
                                                                                                                                  2020.35768401505,
                                                                                                                                  2020.4521857923498
                                                                                                                                ],
                                                                                                                                "value": 2020.4081676205053
                                                                                                                              },
                                                                                                                              "subclade_membership": {
                                                                                                                                "value": "20B"
                                                                                                                              }
                                                                                                                            }
                                                                                                                          }
                                                                                                                        ],
                                                                                                                        "name": "NODE_0002578",
                                                                                                                        "node_attrs": {
                                                                                                                          "clade_membership": {
                                                                                                                            "value": "20B"
                                                                                                                          },
                                                                                                                          "div": 12,
                                                                                                                          "custom_location": {
                                                                                                                            "confidence": {
                                                                                                                              "Rio Grande do Sul": 0.999185400150613
                                                                                                                            },
                                                                                                                            "entropy": 0.0066164447684164095,
                                                                                                                            "value": "Rio Grande do Sul"
                                                                                                                          },
                                                                                                                          "num_date": {
                                                                                                                            "confidence": [
                                                                                                                              2020.3338537015761,
                                                                                                                              2020.449531073678
                                                                                                                            ],
                                                                                                                            "value": 2020.3734576696224
                                                                                                                          },
                                                                                                                          "subclade_membership": {
                                                                                                                            "value": "20B"
                                                                                                                          }
                                                                                                                        }
                                                                                                                      }
                                                                                                                    ],
                                                                                                                    "name": "NODE_0003848",
                                                                                                                    "node_attrs": {
                                                                                                                      "clade_membership": {
                                                                                                                        "value": "20B"
                                                                                                                      },
                                                                                                                      "div": 12,
                                                                                                                      "custom_location": {
                                                                                                                        "confidence": {
                                                                                                                          "Rio Grande do Sul": 0.9995133065974601
                                                                                                                        },
                                                                                                                        "entropy": 0.004204549395881023,
                                                                                                                        "value": "Rio Grande do Sul"
                                                                                                                      },
                                                                                                                      "num_date": {
                                                                                                                        "confidence": [
                                                                                                                          2020.2963378518123,
                                                                                                                          2020.376611860114
                                                                                                                        ],
                                                                                                                        "value": 2020.331824448092
                                                                                                                      },
                                                                                                                      "subclade_membership": {
                                                                                                                        "value": "20B"
                                                                                                                      }
                                                                                                                    }
                                                                                                                  }
                                                                                                                ],
                                                                                                                "name": "NODE_0003831",
                                                                                                                "node_attrs": {
                                                                                                                  "clade_membership": {
                                                                                                                    "value": "20B"
                                                                                                                  },
                                                                                                                  "div": 10,
                                                                                                                  "custom_location": {
                                                                                                                    "confidence": {
                                                                                                                      "Brazil": 0.0016535870140057547,
                                                                                                                      "Rio Grande do Sul": 0.9983464072993786
                                                                                                                    },
                                                                                                                    "entropy": 0.012243241759493356,
                                                                                                                    "value": "Rio Grande do Sul"
                                                                                                                  },
                                                                                                                  "num_date": {
                                                                                                                    "confidence": [
                                                                                                                      2020.2195210328293,
                                                                                                                      2020.305044675141
                                                                                                                    ],
                                                                                                                    "value": 2020.259599358362
                                                                                                                  },
                                                                                                                  "subclade_membership": {
                                                                                                                    "value": "20B"
                                                                                                                  }
                                                                                                                }
                                                                                                              }
                                                                                                            ],
                                                                                                            "name": "NODE_0002553",
                                                                                                            "node_attrs": {
                                                                                                              "clade_membership": {
                                                                                                                "value": "20B"
                                                                                                              },
                                                                                                              "div": 9,
                                                                                                              "custom_location": {
                                                                                                                "confidence": {
                                                                                                                  "Brazil": 0.8974991749693209,
                                                                                                                  "Rio Grande do Sul": 0.10225883882948769
                                                                                                                },
                                                                                                                "entropy": 0.33236219683427226,
                                                                                                                "value": "Brazil"
                                                                                                              },
                                                                                                              "num_date": {
                                                                                                                "confidence": [
                                                                                                                  2020.206037536011,
                                                                                                                  2020.2916837078142
                                                                                                                ],
                                                                                                                "value": 2020.2331473269328
                                                                                                              },
                                                                                                              "subclade_membership": {
                                                                                                                "value": "20B"
                                                                                                              }
                                                                                                            }
                                                                                                          }
                                                                                                        ],
                                                                                                        "name": "NODE_0002551",
                                                                                                        "node_attrs": {
                                                                                                          "clade_membership": {
                                                                                                            "value": "20B"
                                                                                                          },
                                                                                                          "div": 9,
                                                                                                          "custom_location": {
                                                                                                            "confidence": {
                                                                                                              "Brazil": 0.9893051441308618,
                                                                                                              "Rio Grande do Sul": 0.010552730679897404
                                                                                                            },
                                                                                                            "entropy": 0.059982128869364534,
                                                                                                            "value": "Brazil"
                                                                                                          },
                                                                                                          "num_date": {
                                                                                                            "confidence": [
                                                                                                              2020.2058552308658,
                                                                                                              2020.2841561886678
                                                                                                            ],
                                                                                                            "value": 2020.2225565251224
                                                                                                          },
                                                                                                          "subclade_membership": {
                                                                                                            "value": "20B"
                                                                                                          }
                                                                                                        }
                                                                                                      },
                                                                                                      {
                                                                                                        "branch_attrs": {
                                                                                                          "mutations": {}
                                                                                                        },
                                                                                                        "children": [
                                                                                                          {
                                                                                                            "branch_attrs": {
                                                                                                              "mutations": {}
                                                                                                            },
                                                                                                            "children": [
                                                                                                              {
                                                                                                                "branch_attrs": {
                                                                                                                  "mutations": {}
                                                                                                                },
                                                                                                                "children": [
                                                                                                                  {
                                                                                                                    "branch_attrs": {
                                                                                                                      "labels": {
                                                                                                                        "aa": "ORF1a: S3949N"
                                                                                                                      },
                                                                                                                      "mutations": {
                                                                                                                        "ORF1a": [
                                                                                                                          "S3949N"
                                                                                                                        ],
                                                                                                                        "nuc": [
                                                                                                                          "G12111A",
                                                                                                                          "C29541A"
                                                                                                                        ]
                                                                                                                      }
                                                                                                                    },
                                                                                                                    "name": "Brazil/RJ-00452/2020",
                                                                                                                    "node_attrs": {

                                                                                                                      "author": {
                                                                                                                        "author": "Carolina M Voloch et al",
                                                                                                                        "value": "Carolina M Voloch et al"
                                                                                                                      },
                                                                                                                      "clade_membership": {
                                                                                                                        "value": "20B"
                                                                                                                      },
                                                                                                                      "country": {
                                                                                                                        "value": "Brazil"
                                                                                                                      },
                                                                                                                      "div": 11,
                                                                                                                      "division": {
                                                                                                                        "value": "Rio de Janeiro"
                                                                                                                      },
                                                                                                                      "division_exposure": {
                                                                                                                        "value": "Rio de Janeiro"
                                                                                                                      },
                                                                                                                      "gisaid_epi_isl": {
                                                                                                                        "value": "EPI_ISL_717847"
                                                                                                                      },
                                                                                                                      "host": {
                                                                                                                        "value": "Human"
                                                                                                                      },
                                                                                                                      "custom_location": {
                                                                                                                        "confidence": {
                                                                                                                          "Brazil": 1.0
                                                                                                                        },
                                                                                                                        "entropy": -1.000088900581841e-12,
                                                                                                                        "value": "Brazil"
                                                                                                                      },
                                                                                                                      "location": {
                                                                                                                        "value": "Belford Roxo"
                                                                                                                      },
                                                                                                                      "num_date": {
                                                                                                                        "confidence": [
                                                                                                                          2020.4166666666667,
                                                                                                                          2020.4166666666667
                                                                                                                        ],
                                                                                                                        "value": 2020.4166666666667
                                                                                                                      },
                                                                                                                      "originating_lab": {
                                                                                                                        "value": "Laboratorio de Virologia Molecular / UFRJ"
                                                                                                                      },
                                                                                                                      "pangolin_lineage": {
                                                                                                                        "value": "B.1.1.33"
                                                                                                                      },
                                                                                                                      "recency": {
                                                                                                                        "value": "Older"
                                                                                                                      },
                                                                                                                      "region": {
                                                                                                                        "value": "South America"
                                                                                                                      },
                                                                                                                      "region_exposure": {
                                                                                                                        "value": "South America"
                                                                                                                      },

                                                                                                                      "subclade_membership": {
                                                                                                                        "value": "20B"
                                                                                                                      },
                                                                                                                      "submitting_lab": {
                                                                                                                        "value": "Bioinformatics Laboratory / LNCC"
                                                                                                                      },
                                                                                                                      "url": "https://www.gisaid.org"
                                                                                                                    }
                                                                                                                  },
                                                                                                                  {
                                                                                                                    "branch_attrs": {
                                                                                                                      "mutations": {
                                                                                                                        "nuc": [
                                                                                                                          "A5146G"
                                                                                                                        ]
                                                                                                                      }
                                                                                                                    },
                                                                                                                    "children": [
                                                                                                                      {
                                                                                                                        "branch_attrs": {
                                                                                                                          "labels": {
                                                                                                                            "aa": "ORF1b: D1381Y; ORF3a: V13L, S92L, G174C"
                                                                                                                          },
                                                                                                                          "mutations": {
                                                                                                                            "ORF1b": [
                                                                                                                              "D1381Y"
                                                                                                                            ],
                                                                                                                            "ORF3a": [
                                                                                                                              "V13L",
                                                                                                                              "S92L",
                                                                                                                              "G174C"
                                                                                                                            ],
                                                                                                                            "nuc": [
                                                                                                                              "G105T",
                                                                                                                              "C5869T",
                                                                                                                              "C11479T",
                                                                                                                              "G17608T",
                                                                                                                              "C24130T",
                                                                                                                              "G25429T",
                                                                                                                              "C25667T",
                                                                                                                              "G25912T",
                                                                                                                              "G28001T"
                                                                                                                            ]
                                                                                                                          }
                                                                                                                        },
                                                                                                                        "name": "Brazil/RJ-00497/2020",
                                                                                                                        "node_attrs": {

                                                                                                                          "author": {
                                                                                                                            "author": "Carolina M Voloch et al",
                                                                                                                            "value": "Carolina M Voloch et al"
                                                                                                                          },
                                                                                                                          "clade_membership": {
                                                                                                                            "value": "20B"
                                                                                                                          },
                                                                                                                          "country": {
                                                                                                                            "value": "Brazil"
                                                                                                                          },
                                                                                                                          "div": 19,
                                                                                                                          "division": {
                                                                                                                            "value": "Rio de Janeiro"
                                                                                                                          },
                                                                                                                          "division_exposure": {
                                                                                                                            "value": "Rio de Janeiro"
                                                                                                                          },
                                                                                                                          "gisaid_epi_isl": {
                                                                                                                            "value": "EPI_ISL_717891"
                                                                                                                          },
                                                                                                                          "host": {
                                                                                                                            "value": "Human"
                                                                                                                          },
                                                                                                                          "custom_location": {
                                                                                                                            "confidence": {
                                                                                                                              "Brazil": 1.0
                                                                                                                            },
                                                                                                                            "entropy": -1.000088900581841e-12,
                                                                                                                            "value": "Brazil"
                                                                                                                          },
                                                                                                                          "location": {
                                                                                                                            "value": "Rio de Janeiro"
                                                                                                                          },
                                                                                                                          "num_date": {
                                                                                                                            "confidence": [
                                                                                                                              2020.8401639344263,
                                                                                                                              2020.8401639344263
                                                                                                                            ],
                                                                                                                            "value": 2020.8401639344263
                                                                                                                          },
                                                                                                                          "originating_lab": {
                                                                                                                            "value": "Laboratorio de Virologia Molecular / UFRJ"
                                                                                                                          },
                                                                                                                          "pangolin_lineage": {
                                                                                                                            "value": "B.1.1.33"
                                                                                                                          },
                                                                                                                          "recency": {
                                                                                                                            "value": "Older"
                                                                                                                          },
                                                                                                                          "region": {
                                                                                                                            "value": "South America"
                                                                                                                          },
                                                                                                                          "region_exposure": {
                                                                                                                            "value": "South America"
                                                                                                                          },

                                                                                                                          "subclade_membership": {
                                                                                                                            "value": "20B"
                                                                                                                          },
                                                                                                                          "submitting_lab": {
                                                                                                                            "value": "Bioinformatics Laboratory / LNCC"
                                                                                                                          },
                                                                                                                          "url": "https://www.gisaid.org"
                                                                                                                        }
                                                                                                                      },
                                                                                                                      {
                                                                                                                        "branch_attrs": {
                                                                                                                          "labels": {
                                                                                                                            "aa": "ORF1a: D1282Y, A3625V; ORF1b: A2513V; S: C1235F"
                                                                                                                          },
                                                                                                                          "mutations": {
                                                                                                                            "ORF1a": [
                                                                                                                              "D1282Y",
                                                                                                                              "A3625V"
                                                                                                                            ],
                                                                                                                            "ORF1b": [
                                                                                                                              "A2513V"
                                                                                                                            ],
                                                                                                                            "S": [
                                                                                                                              "C1235F"
                                                                                                                            ],
                                                                                                                            "nuc": [
                                                                                                                              "A2869G",
                                                                                                                              "G4109T",
                                                                                                                              "G8602T",
                                                                                                                              "C11139T",
                                                                                                                              "T11278C",
                                                                                                                              "C17550T",
                                                                                                                              "C21005T",
                                                                                                                              "G25266T"
                                                                                                                            ]
                                                                                                                          }
                                                                                                                        },
                                                                                                                        "name": "Brazil/RJ-00535/2020",
                                                                                                                        "node_attrs": {

                                                                                                                          "author": {
                                                                                                                            "author": "Carolina M Voloch et al",
                                                                                                                            "value": "Carolina M Voloch et al"
                                                                                                                          },
                                                                                                                          "clade_membership": {
                                                                                                                            "value": "20B"
                                                                                                                          },
                                                                                                                          "country": {
                                                                                                                            "value": "Brazil"
                                                                                                                          },
                                                                                                                          "div": 18,
                                                                                                                          "division": {
                                                                                                                            "value": "Rio de Janeiro"
                                                                                                                          },
                                                                                                                          "division_exposure": {
                                                                                                                            "value": "Rio de Janeiro"
                                                                                                                          },
                                                                                                                          "gisaid_epi_isl": {
                                                                                                                            "value": "EPI_ISL_717920"
                                                                                                                          },
                                                                                                                          "host": {
                                                                                                                            "value": "Human"
                                                                                                                          },
                                                                                                                          "custom_location": {
                                                                                                                            "confidence": {
                                                                                                                              "Brazil": 1.0
                                                                                                                            },
                                                                                                                            "entropy": -1.000088900581841e-12,
                                                                                                                            "value": "Brazil"
                                                                                                                          },
                                                                                                                          "location": {
                                                                                                                            "value": "Rio de Janeiro"
                                                                                                                          },
                                                                                                                          "num_date": {
                                                                                                                            "confidence": [
                                                                                                                              2020.8265027322404,
                                                                                                                              2020.8265027322404
                                                                                                                            ],
                                                                                                                            "value": 2020.8265027322404
                                                                                                                          },
                                                                                                                          "originating_lab": {
                                                                                                                            "value": "Laboratorio de Virologia Molecular / UFRJ"
                                                                                                                          },
                                                                                                                          "pangolin_lineage": {
                                                                                                                            "value": "B.1.1.277"
                                                                                                                          },
                                                                                                                          "recency": {
                                                                                                                            "value": "Older"
                                                                                                                          },
                                                                                                                          "region": {
                                                                                                                            "value": "South America"
                                                                                                                          },
                                                                                                                          "region_exposure": {
                                                                                                                            "value": "South America"
                                                                                                                          },

                                                                                                                          "subclade_membership": {
                                                                                                                            "value": "20B"
                                                                                                                          },
                                                                                                                          "submitting_lab": {
                                                                                                                            "value": "Bioinformatics Laboratory / LNCC"
                                                                                                                          },
                                                                                                                          "url": "https://www.gisaid.org"
                                                                                                                        }
                                                                                                                      }
                                                                                                                    ],
                                                                                                                    "name": "NODE_0003588",
                                                                                                                    "node_attrs": {
                                                                                                                      "clade_membership": {
                                                                                                                        "value": "20B"
                                                                                                                      },
                                                                                                                      "div": 10,
                                                                                                                      "custom_location": {
                                                                                                                        "confidence": {
                                                                                                                          "Brazil": 0.9990190470914687
                                                                                                                        },
                                                                                                                        "entropy": 0.008187201398189682,
                                                                                                                        "value": "Brazil"
                                                                                                                      },
                                                                                                                      "num_date": {
                                                                                                                        "confidence": [
                                                                                                                          2020.1993611619143,
                                                                                                                          2020.5526480171964
                                                                                                                        ],
                                                                                                                        "value": 2020.439177671421
                                                                                                                      },
                                                                                                                      "subclade_membership": {
                                                                                                                        "value": "20B"
                                                                                                                      }
                                                                                                                    }
                                                                                                                  }
                                                                                                                ],
                                                                                                                "name": "NODE_0002598",
                                                                                                                "node_attrs": {
                                                                                                                  "clade_membership": {
                                                                                                                    "value": "20B"
                                                                                                                  },
                                                                                                                  "div": 9,
                                                                                                                  "custom_location": {
                                                                                                                    "confidence": {
                                                                                                                      "Brazil": 0.9988262386170506,
                                                                                                                      "Rio Grande do Sul": 0.0010478798624060925
                                                                                                                    },
                                                                                                                    "entropy": 0.009540987423787426,
                                                                                                                    "value": "Brazil"
                                                                                                                  },
                                                                                                                  "num_date": {
                                                                                                                    "confidence": [
                                                                                                                      2020.1439991245434,
                                                                                                                      2020.4166666666667
                                                                                                                    ],
                                                                                                                    "value": 2020.3344635643493
                                                                                                                  },
                                                                                                                  "subclade_membership": {
                                                                                                                    "value": "20B"
                                                                                                                  }
                                                                                                                }
                                                                                                              },
                                                                                                              {
                                                                                                                "branch_attrs": {
                                                                                                                  "labels": {
                                                                                                                    "aa": "ORF8: Q72P"
                                                                                                                  },
                                                                                                                  "mutations": {
                                                                                                                    "ORF8": [
                                                                                                                      "Q72P"
                                                                                                                    ],
                                                                                                                    "nuc": [
                                                                                                                      "A28108C"
                                                                                                                    ]
                                                                                                                  }
                                                                                                                },
                                                                                                                "children": [
                                                                                                                  {
                                                                                                                    "branch_attrs": {
                                                                                                                      "labels": {
                                                                                                                        "aa": "ORF1a: A876V, A3070V; ORF6: T21I; ORF7a: T120I; S: L176F, N501T"
                                                                                                                      },
                                                                                                                      "mutations": {
                                                                                                                        "ORF1a": [
                                                                                                                          "A876V",
                                                                                                                          "A3070V"
                                                                                                                        ],
                                                                                                                        "ORF6": [
                                                                                                                          "T21I"
                                                                                                                        ],
                                                                                                                        "ORF7a": [
                                                                                                                          "T120I"
                                                                                                                        ],
                                                                                                                        "S": [
                                                                                                                          "L176F",
                                                                                                                          "N501T"
                                                                                                                        ],
                                                                                                                        "nuc": [
                                                                                                                          "T1531C",
                                                                                                                          "C2892T",
                                                                                                                          "C3619T",
                                                                                                                          "C9474T",
                                                                                                                          "T10909C",
                                                                                                                          "G11527A",
                                                                                                                          "A12424G",
                                                                                                                          "C13584T",
                                                                                                                          "C21736T",
                                                                                                                          "C22088T",
                                                                                                                          "A23064C",
                                                                                                                          "C27263T",
                                                                                                                          "C27752T"
                                                                                                                        ]
                                                                                                                      }
                                                                                                                    },
                                                                                                                    "children": [
                                                                                                                      {
                                                                                                                        "branch_attrs": {
                                                                                                                          "mutations": {
                                                                                                                            "nuc": [
                                                                                                                              "C3157T"
                                                                                                                            ]
                                                                                                                          }
                                                                                                                        },
                                                                                                                        "name": "Brazil/AM-IEC-177281/2020",
                                                                                                                        "node_attrs": {

                                                                                                                          "author": {
                                                                                                                            "author": "Santos et al",
                                                                                                                            "value": "Santos et al A"
                                                                                                                          },
                                                                                                                          "clade_membership": {
                                                                                                                            "value": "20B"
                                                                                                                          },
                                                                                                                          "country": {
                                                                                                                            "value": "Brazil"
                                                                                                                          },
                                                                                                                          "div": 24,
                                                                                                                          "division": {
                                                                                                                            "value": "Amazonas BR"
                                                                                                                          },
                                                                                                                          "division_exposure": {
                                                                                                                            "value": "Amazonas BR"
                                                                                                                          },
                                                                                                                          "gisaid_epi_isl": {
                                                                                                                            "value": "EPI_ISL_925846"
                                                                                                                          },
                                                                                                                          "host": {
                                                                                                                            "value": "Human"
                                                                                                                          },
                                                                                                                          "custom_location": {
                                                                                                                            "confidence": {
                                                                                                                              "Brazil": 0.9999999999999999
                                                                                                                            },
                                                                                                                            "entropy": -9.99866855976916e-13,
                                                                                                                            "value": "Brazil"
                                                                                                                          },
                                                                                                                          "num_date": {
                                                                                                                            "confidence": [
                                                                                                                              2020.8620218579235,
                                                                                                                              2020.8620218579235
                                                                                                                            ],
                                                                                                                            "value": 2020.8620218579235
                                                                                                                          },
                                                                                                                          "originating_lab": {
                                                                                                                            "value": "LACEN - Laborat\u00f3rio Central de Sa\u00fade P\u00fablica do Amazonas"
                                                                                                                          },
                                                                                                                          "pangolin_lineage": {
                                                                                                                            "value": "B.1.1.33"
                                                                                                                          },
                                                                                                                          "recency": {
                                                                                                                            "value": "One month ago"
                                                                                                                          },
                                                                                                                          "region": {
                                                                                                                            "value": "South America"
                                                                                                                          },
                                                                                                                          "region_exposure": {
                                                                                                                            "value": "South America"
                                                                                                                          },
                                                                                                                          "sex": {
                                                                                                                            "value": "Femele"
                                                                                                                          },
                                                                                                                          "subclade_membership": {
                                                                                                                            "value": "20B"
                                                                                                                          },
                                                                                                                          "submitting_lab": {
                                                                                                                            "value": "Evandro Chagas Institute Virology"
                                                                                                                          },
                                                                                                                          "url": "https://www.gisaid.org"
                                                                                                                        }
                                                                                                                      },
                                                                                                                      {
                                                                                                                        "branch_attrs": {
                                                                                                                          "labels": {
                                                                                                                            "aa": "ORF1a: A583V; ORF1b: P2256S, G2489S"
                                                                                                                          },
                                                                                                                          "mutations": {
                                                                                                                            "ORF1a": [
                                                                                                                              "A583V"
                                                                                                                            ],
                                                                                                                            "ORF1b": [
                                                                                                                              "P2256S",
                                                                                                                              "G2489S"
                                                                                                                            ],
                                                                                                                            "nuc": [
                                                                                                                              "C2013T",
                                                                                                                              "C20233T",
                                                                                                                              "G20932A"
                                                                                                                            ]
                                                                                                                          }
                                                                                                                        },
                                                                                                                        "name": "Brazil/AM-20842976EV/2020",
                                                                                                                        "node_attrs": {

                                                                                                                          "author": {
                                                                                                                            "author": "Valdinete Nascimento et al",
                                                                                                                            "value": "Valdinete Nascimento et al B"
                                                                                                                          },
                                                                                                                          "clade_membership": {
                                                                                                                            "value": "20B"
                                                                                                                          },
                                                                                                                          "country": {
                                                                                                                            "value": "Brazil"
                                                                                                                          },
                                                                                                                          "div": 26,
                                                                                                                          "division": {
                                                                                                                            "value": "Amazonas BR"
                                                                                                                          },
                                                                                                                          "division_exposure": {
                                                                                                                            "value": "Amazonas BR"
                                                                                                                          },
                                                                                                                          "gisaid_epi_isl": {
                                                                                                                            "value": "EPI_ISL_1068144"
                                                                                                                          },
                                                                                                                          "host": {
                                                                                                                            "value": "Human"
                                                                                                                          },
                                                                                                                          "custom_location": {
                                                                                                                            "confidence": {
                                                                                                                              "Brazil": 0.9999999999999999
                                                                                                                            },
                                                                                                                            "entropy": -9.99866855976916e-13,
                                                                                                                            "value": "Brazil"
                                                                                                                          },
                                                                                                                          "location": {
                                                                                                                            "value": "Manaus"
                                                                                                                          },
                                                                                                                          "num_date": {
                                                                                                                            "confidence": [
                                                                                                                              2020.938524590164,
                                                                                                                              2020.938524590164
                                                                                                                            ],
                                                                                                                            "value": 2020.938524590164
                                                                                                                          },
                                                                                                                          "originating_lab": {
                                                                                                                            "value": "Laboratorio de Ecologia de Doencas Transmissiveis na Amazonia, Instituto Leonidas e Maria Deane - Fiocruz Amazonia"
                                                                                                                          },
                                                                                                                          "pangolin_lineage": {
                                                                                                                            "value": "B.1.1.33"
                                                                                                                          },
                                                                                                                          "recency": {
                                                                                                                            "value": "One week ago"
                                                                                                                          },
                                                                                                                          "region": {
                                                                                                                            "value": "South America"
                                                                                                                          },
                                                                                                                          "region_exposure": {
                                                                                                                            "value": "South America"
                                                                                                                          },

                                                                                                                          "subclade_membership": {
                                                                                                                            "value": "20B"
                                                                                                                          },
                                                                                                                          "submitting_lab": {
                                                                                                                            "value": "Laboratorio de Ecologia de Doencas Transmissiveis na Amazonia, Instituto Leonidas e Maria Deane - Fiocruz Amazonia"
                                                                                                                          },
                                                                                                                          "url": "https://www.gisaid.org"
                                                                                                                        }
                                                                                                                      }
                                                                                                                    ],
                                                                                                                    "name": "NODE_0003788",
                                                                                                                    "node_attrs": {
                                                                                                                      "clade_membership": {
                                                                                                                        "value": "20B"
                                                                                                                      },
                                                                                                                      "div": 23,
                                                                                                                      "custom_location": {
                                                                                                                        "confidence": {
                                                                                                                          "Brazil": 0.9981195448910705,
                                                                                                                          "Rio Grande do Sul": 0.0017579979734609428
                                                                                                                        },
                                                                                                                        "entropy": 0.014181068188000159,
                                                                                                                        "value": "Brazil"
                                                                                                                      },
                                                                                                                      "num_date": {
                                                                                                                        "confidence": [
                                                                                                                          2020.770005173545,
                                                                                                                          2020.8564817960598
                                                                                                                        ],
                                                                                                                        "value": 2020.8258236431464
                                                                                                                      },
                                                                                                                      "subclade_membership": {
                                                                                                                        "value": "20B"
                                                                                                                      }
                                                                                                                    }
                                                                                                                  },
                                                                                                                  {
                                                                                                                    "branch_attrs": {
                                                                                                                      "mutations": {}
                                                                                                                    },
                                                                                                                    "children": [
                                                                                                                      {
                                                                                                                        "branch_attrs": {
                                                                                                                          "mutations": {
                                                                                                                            "nuc": [
                                                                                                                              "C1973T"
                                                                                                                            ]
                                                                                                                          }
                                                                                                                        },
                                                                                                                        "name": "Brazil/1433CVL/2020",
                                                                                                                        "node_attrs": {

                                                                                                                          "author": {
                                                                                                                            "author": "Sant'Anna et al.",
                                                                                                                            "value": "Sant'Anna et al."
                                                                                                                          },
                                                                                                                          "clade_membership": {
                                                                                                                            "value": "20B"
                                                                                                                          },
                                                                                                                          "country": {
                                                                                                                            "value": "Brazil"
                                                                                                                          },
                                                                                                                          "div": 11,
                                                                                                                          "division": {
                                                                                                                            "value": "Rio Grande do Sul"
                                                                                                                          },
                                                                                                                          "division_exposure": {
                                                                                                                            "value": "Rio Grande do Sul"
                                                                                                                          },
                                                                                                                          "host": {
                                                                                                                            "value": "human"
                                                                                                                          },
                                                                                                                          "custom_location": {
                                                                                                                            "confidence": {
                                                                                                                              "Rio Grande do Sul": 1.0
                                                                                                                            },
                                                                                                                            "entropy": -1.000088900581841e-12,
                                                                                                                            "value": "Rio Grande do Sul"
                                                                                                                          },
                                                                                                                          "location": {
                                                                                                                            "value": "Novo Hamburgo"
                                                                                                                          },
                                                                                                                          "num_date": {
                                                                                                                            "confidence": [
                                                                                                                              2020.4303278688524,
                                                                                                                              2020.4303278688524
                                                                                                                            ],
                                                                                                                            "value": 2020.4303278688524
                                                                                                                          },
                                                                                                                          "originating_lab": {
                                                                                                                            "value": "Hospital Dia e Pronto Atendimento"
                                                                                                                          },
                                                                                                                          "pangolin_lineage": {
                                                                                                                            "value": "B.1.1.33"
                                                                                                                          },
                                                                                                                          "recency": {
                                                                                                                            "value": "1-2 days ago"
                                                                                                                          },
                                                                                                                          "regiao": {
                                                                                                                            "value": "novo_hamburgo"
                                                                                                                          },
                                                                                                                          "region": {
                                                                                                                            "value": "South America"
                                                                                                                          },
                                                                                                                          "region_exposure": {
                                                                                                                            "value": "South America"
                                                                                                                          },

                                                                                                                          "subclade_membership": {
                                                                                                                            "value": "20B"
                                                                                                                          },
                                                                                                                          "submitting_lab": {
                                                                                                                            "value": "epiclin"
                                                                                                                          }
                                                                                                                        }
                                                                                                                      },
                                                                                                                      {
                                                                                                                        "branch_attrs": {
                                                                                                                          "labels": {
                                                                                                                            "aa": "ORF1a: A1049V, K1051R, Y1846C, N2038D, A3523V; ORF1b: C3R; S: H69Y, S735L, T1077I, K1191N"
                                                                                                                          },
                                                                                                                          "mutations": {
                                                                                                                            "ORF1a": [
                                                                                                                              "A1049V",
                                                                                                                              "K1051R",
                                                                                                                              "Y1846C",
                                                                                                                              "N2038D",
                                                                                                                              "A3523V"
                                                                                                                            ],
                                                                                                                            "ORF1b": [
                                                                                                                              "C3R"
                                                                                                                            ],
                                                                                                                            "S": [
                                                                                                                              "H69Y",
                                                                                                                              "S735L",
                                                                                                                              "T1077I",
                                                                                                                              "K1191N"
                                                                                                                            ],
                                                                                                                            "nuc": [
                                                                                                                              "C3411T",
                                                                                                                              "A3417G",
                                                                                                                              "A5802G",
                                                                                                                              "A6377G",
                                                                                                                              "C10833T",
                                                                                                                              "T13474C",
                                                                                                                              "C18555T",
                                                                                                                              "C21767T",
                                                                                                                              "C22480T",
                                                                                                                              "C23766T",
                                                                                                                              "C24792T",
                                                                                                                              "G25135T",
                                                                                                                              "G29692-",
                                                                                                                              "T29693-",
                                                                                                                              "A29694-",
                                                                                                                              "A29695-",
                                                                                                                              "C29696-",
                                                                                                                              "A29697-",
                                                                                                                              "T29698-",
                                                                                                                              "T29699-",
                                                                                                                              "A29700-",
                                                                                                                              "G29701-",
                                                                                                                              "G29702-",
                                                                                                                              "G29703-",
                                                                                                                              "A29704-",
                                                                                                                              "G29705-",
                                                                                                                              "G29706-",
                                                                                                                              "A29707-",
                                                                                                                              "C29708-",
                                                                                                                              "T29709-",
                                                                                                                              "T29710-",
                                                                                                                              "G29711-",
                                                                                                                              "A29712-",
                                                                                                                              "A29713-",
                                                                                                                              "A29714-",
                                                                                                                              "G29715-",
                                                                                                                              "A29716-",
                                                                                                                              "G29717A",
                                                                                                                              "C29718A"
                                                                                                                            ]
                                                                                                                          }
                                                                                                                        },
                                                                                                                        "children": [
                                                                                                                          {
                                                                                                                            "branch_attrs": {
                                                                                                                              "mutations": {}
                                                                                                                            },
                                                                                                                            "name": "Brazil/AM-20843049KC/2020",
                                                                                                                            "node_attrs": {

                                                                                                                              "author": {
                                                                                                                                "author": "Valdinete Nascimento et al",
                                                                                                                                "value": "Valdinete Nascimento et al B"
                                                                                                                              },
                                                                                                                              "clade_membership": {
                                                                                                                                "value": "20B"
                                                                                                                              },
                                                                                                                              "country": {
                                                                                                                                "value": "Brazil"
                                                                                                                              },
                                                                                                                              "div": 24,
                                                                                                                              "division": {
                                                                                                                                "value": "Amazonas BR"
                                                                                                                              },
                                                                                                                              "division_exposure": {
                                                                                                                                "value": "Amazonas BR"
                                                                                                                              },
                                                                                                                              "gisaid_epi_isl": {
                                                                                                                                "value": "EPI_ISL_833135"
                                                                                                                              },
                                                                                                                              "host": {
                                                                                                                                "value": "Human"
                                                                                                                              },
                                                                                                                              "custom_location": {
                                                                                                                                "confidence": {
                                                                                                                                  "Brazil": 1.0
                                                                                                                                },
                                                                                                                                "entropy": -1.000088900581841e-12,
                                                                                                                                "value": "Brazil"
                                                                                                                              },
                                                                                                                              "location": {
                                                                                                                                "value": "Manaus"
                                                                                                                              },
                                                                                                                              "num_date": {
                                                                                                                                "confidence": [
                                                                                                                                  2020.957650273224,
                                                                                                                                  2020.957650273224
                                                                                                                                ],
                                                                                                                                "value": 2020.957650273224
                                                                                                                              },
                                                                                                                              "originating_lab": {
                                                                                                                                "value": "Laboratorio de Ecologia de Doencas Transmissiveis na Amazonia, Instituto Leonidas e Maria Deane - Fiocruz Amazonia"
                                                                                                                              },
                                                                                                                              "pangolin_lineage": {
                                                                                                                                "value": "B.1.1.33"
                                                                                                                              },
                                                                                                                              "recency": {
                                                                                                                                "value": "Older"
                                                                                                                              },
                                                                                                                              "region": {
                                                                                                                                "value": "South America"
                                                                                                                              },
                                                                                                                              "region_exposure": {
                                                                                                                                "value": "South America"
                                                                                                                              },

                                                                                                                              "subclade_membership": {
                                                                                                                                "value": "20B"
                                                                                                                              },
                                                                                                                              "submitting_lab": {
                                                                                                                                "value": "Laboratorio de Ecologia de Doencas Transmissiveis na Amazonia, Instituto Leonidas e Maria Deane - Fiocruz Amazonia"
                                                                                                                              },
                                                                                                                              "url": "https://www.gisaid.org"
                                                                                                                            }
                                                                                                                          },
                                                                                                                          {
                                                                                                                            "branch_attrs": {
                                                                                                                              "mutations": {}
                                                                                                                            },
                                                                                                                            "name": "Brazil/AM-20842719LR/2020",
                                                                                                                            "node_attrs": {

                                                                                                                              "author": {
                                                                                                                                "author": "Valdinete Nascimento et al",
                                                                                                                                "value": "Valdinete Nascimento et al B"
                                                                                                                              },
                                                                                                                              "clade_membership": {
                                                                                                                                "value": "20B"
                                                                                                                              },
                                                                                                                              "country": {
                                                                                                                                "value": "Brazil"
                                                                                                                              },
                                                                                                                              "div": 24,
                                                                                                                              "division": {
                                                                                                                                "value": "Amazonas BR"
                                                                                                                              },
                                                                                                                              "division_exposure": {
                                                                                                                                "value": "Amazonas BR"
                                                                                                                              },
                                                                                                                              "gisaid_epi_isl": {
                                                                                                                                "value": "EPI_ISL_1068139"
                                                                                                                              },
                                                                                                                              "host": {
                                                                                                                                "value": "Human"
                                                                                                                              },
                                                                                                                              "custom_location": {
                                                                                                                                "confidence": {
                                                                                                                                  "Brazil": 1.0
                                                                                                                                },
                                                                                                                                "entropy": -1.000088900581841e-12,
                                                                                                                                "value": "Brazil"
                                                                                                                              },
                                                                                                                              "location": {
                                                                                                                                "value": "Manaus"
                                                                                                                              },
                                                                                                                              "num_date": {
                                                                                                                                "confidence": [
                                                                                                                                  2020.8975409836066,
                                                                                                                                  2020.8975409836066
                                                                                                                                ],
                                                                                                                                "value": 2020.8975409836066
                                                                                                                              },
                                                                                                                              "originating_lab": {
                                                                                                                                "value": "Laboratorio de Ecologia de Doencas Transmissiveis na Amazonia, Instituto Leonidas e Maria Deane - Fiocruz Amazonia"
                                                                                                                              },
                                                                                                                              "pangolin_lineage": {
                                                                                                                                "value": "B.1.1.33"
                                                                                                                              },
                                                                                                                              "recency": {
                                                                                                                                "value": "One week ago"
                                                                                                                              },
                                                                                                                              "region": {
                                                                                                                                "value": "South America"
                                                                                                                              },
                                                                                                                              "region_exposure": {
                                                                                                                                "value": "South America"
                                                                                                                              },

                                                                                                                              "subclade_membership": {
                                                                                                                                "value": "20B"
                                                                                                                              },
                                                                                                                              "submitting_lab": {
                                                                                                                                "value": "Laboratorio de Ecologia de Doencas Transmissiveis na Amazonia, Instituto Leonidas e Maria Deane - Fiocruz Amazonia"
                                                                                                                              },
                                                                                                                              "url": "https://www.gisaid.org"
                                                                                                                            }
                                                                                                                          }
                                                                                                                        ],
                                                                                                                        "name": "NODE_0003790",
                                                                                                                        "node_attrs": {
                                                                                                                          "clade_membership": {
                                                                                                                            "value": "20B"
                                                                                                                          },
                                                                                                                          "div": 24,
                                                                                                                          "custom_location": {
                                                                                                                            "confidence": {
                                                                                                                              "Brazil": 0.9902645980789837,
                                                                                                                              "Rio Grande do Sul": 0.009599103083625864
                                                                                                                            },
                                                                                                                            "entropy": 0.055553808462911275,
                                                                                                                            "value": "Brazil"
                                                                                                                          },
                                                                                                                          "num_date": {
                                                                                                                            "confidence": [
                                                                                                                              2020.854917761833,
                                                                                                                              2020.8975409836066
                                                                                                                            ],
                                                                                                                            "value": 2020.8975409836066
                                                                                                                          },
                                                                                                                          "subclade_membership": {
                                                                                                                            "value": "20B"
                                                                                                                          }
                                                                                                                        }
                                                                                                                      }
                                                                                                                    ],
                                                                                                                    "name": "NODE_0002602",
                                                                                                                    "node_attrs": {
                                                                                                                      "clade_membership": {
                                                                                                                        "value": "20B"
                                                                                                                      },
                                                                                                                      "div": 10,
                                                                                                                      "custom_location": {
                                                                                                                        "confidence": {
                                                                                                                          "Brazil": 0.8965187473368399,
                                                                                                                          "Rio Grande do Sul": 0.10323885917373787
                                                                                                                        },
                                                                                                                        "entropy": 0.33448918184902504,
                                                                                                                        "value": "Brazil"
                                                                                                                      },
                                                                                                                      "num_date": {
                                                                                                                        "confidence": [
                                                                                                                          2020.1676531430012,
                                                                                                                          2020.4303278688524
                                                                                                                        ],
                                                                                                                        "value": 2020.3945930367827
                                                                                                                      },
                                                                                                                      "subclade_membership": {
                                                                                                                        "value": "20B"
                                                                                                                      }
                                                                                                                    }
                                                                                                                  }
                                                                                                                ],
                                                                                                                "name": "NODE_0003787",
                                                                                                                "node_attrs": {
                                                                                                                  "clade_membership": {
                                                                                                                    "value": "20B"
                                                                                                                  },
                                                                                                                  "div": 10,
                                                                                                                  "custom_location": {
                                                                                                                    "confidence": {
                                                                                                                      "Brazil": 0.9883090315434798,
                                                                                                                      "Rio Grande do Sul": 0.011543046882113935
                                                                                                                    },
                                                                                                                    "entropy": 0.06448609042935448,
                                                                                                                    "value": "Brazil"
                                                                                                                  },
                                                                                                                  "num_date": {
                                                                                                                    "confidence": [
                                                                                                                      2020.161304545002,
                                                                                                                      2020.4238277510822
                                                                                                                    ],
                                                                                                                    "value": 2020.3643054756465
                                                                                                                  },
                                                                                                                  "subclade_membership": {
                                                                                                                    "value": "20B"
                                                                                                                  }
                                                                                                                }
                                                                                                              }
                                                                                                            ],
                                                                                                            "name": "NODE_0002597",
                                                                                                            "node_attrs": {
                                                                                                              "clade_membership": {
                                                                                                                "value": "20B"
                                                                                                              },
                                                                                                              "div": 9,
                                                                                                              "custom_location": {
                                                                                                                "confidence": {
                                                                                                                  "Brazil": 0.9976591934866927,
                                                                                                                  "Rio Grande do Sul": 0.0022072140371179995
                                                                                                                },
                                                                                                                "entropy": 0.01707970770039104,
                                                                                                                "value": "Brazil"
                                                                                                              },
                                                                                                              "num_date": {
                                                                                                                "confidence": [
                                                                                                                  2020.147973146128,
                                                                                                                  2020.4082706867912
                                                                                                                ],
                                                                                                                "value": 2020.249803731603
                                                                                                              },
                                                                                                              "subclade_membership": {
                                                                                                                "value": "20B"
                                                                                                              }
                                                                                                            }
                                                                                                          },
                                                                                                          {
                                                                                                            "branch_attrs": {
                                                                                                              "mutations": {}
                                                                                                            },
                                                                                                            "children": [
                                                                                                              {
                                                                                                                "branch_attrs": {
                                                                                                                  "mutations": {}
                                                                                                                },
                                                                                                                "children": [
                                                                                                                  {
                                                                                                                    "branch_attrs": {
                                                                                                                      "mutations": {}
                                                                                                                    },
                                                                                                                    "children": [
                                                                                                                      {
                                                                                                                        "branch_attrs": {
                                                                                                                          "mutations": {}
                                                                                                                        },
                                                                                                                        "name": "Brazil/SC-L19-CD399/2020",
                                                                                                                        "node_attrs": {
                                                                                                                          "author": {
                                                                                                                            "author": "Samples: Nelson Gaburo Jr et al",
                                                                                                                            "paper_url": "https://dx.doi.org/10.1126/science.abd2161",
                                                                                                                            "title": "Evolution and epidemic spread of SARS-CoV-2 in Brazil",
                                                                                                                            "value": "Samples: Nelson Gaburo Jr et al"
                                                                                                                          },
                                                                                                                          "clade_membership": {
                                                                                                                            "value": "20B"
                                                                                                                          },
                                                                                                                          "country": {
                                                                                                                            "value": "Brazil"
                                                                                                                          },
                                                                                                                          "div": 9,
                                                                                                                          "division": {
                                                                                                                            "value": "Santa Catarina"
                                                                                                                          },
                                                                                                                          "division_exposure": {
                                                                                                                            "value": "Santa Catarina"
                                                                                                                          },
                                                                                                                          "gisaid_epi_isl": {
                                                                                                                            "value": "EPI_ISL_476324"
                                                                                                                          },
                                                                                                                          "host": {
                                                                                                                            "value": "Human"
                                                                                                                          },
                                                                                                                          "custom_location": {
                                                                                                                            "confidence": {
                                                                                                                              "Brazil": 0.9999999999999999
                                                                                                                            },
                                                                                                                            "entropy": -9.99866855976916e-13,
                                                                                                                            "value": "Brazil"
                                                                                                                          },
                                                                                                                          "num_date": {
                                                                                                                            "confidence": [
                                                                                                                              2020.25,
                                                                                                                              2020.25
                                                                                                                            ],
                                                                                                                            "value": 2020.25
                                                                                                                          },
                                                                                                                          "originating_lab": {
                                                                                                                            "value": "DB Diagn\u00f3sticos do Brasil"
                                                                                                                          },
                                                                                                                          "pangolin_lineage": {
                                                                                                                            "value": "B.1.1.33"
                                                                                                                          },
                                                                                                                          "recency": {
                                                                                                                            "value": "Older"
                                                                                                                          },
                                                                                                                          "region": {
                                                                                                                            "value": "South America"
                                                                                                                          },
                                                                                                                          "region_exposure": {
                                                                                                                            "value": "South America"
                                                                                                                          },
                                                                                                                          "subclade_membership": {
                                                                                                                            "value": "20B"
                                                                                                                          },
                                                                                                                          "submitting_lab": {
                                                                                                                            "value": "Instituto de Medicina Tropical da Univesidade de S\u00e3o Paulo"
                                                                                                                          },
                                                                                                                          "url": "https://www.gisaid.org"
                                                                                                                        }
                                                                                                                      },
                                                                                                                      {
                                                                                                                        "branch_attrs": {
                                                                                                                          "mutations": {}
                                                                                                                        },
                                                                                                                        "name": "Brazil/RS-L19-CD412/2020",
                                                                                                                        "node_attrs": {
                                                                                                                          "author": {
                                                                                                                            "author": "Samples: Nelson Gaburo Jr et al",
                                                                                                                            "paper_url": "https://dx.doi.org/10.1126/science.abd2161",
                                                                                                                            "title": "Evolution and epidemic spread of SARS-CoV-2 in Brazil",
                                                                                                                            "value": "Samples: Nelson Gaburo Jr et al"
                                                                                                                          },
                                                                                                                          "clade_membership": {
                                                                                                                            "value": "20B"
                                                                                                                          },
                                                                                                                          "country": {
                                                                                                                            "value": "Brazil"
                                                                                                                          },
                                                                                                                          "div": 9,
                                                                                                                          "division": {
                                                                                                                            "value": "Rio Grande do Sul"
                                                                                                                          },
                                                                                                                          "division_exposure": {
                                                                                                                            "value": "Rio Grande do Sul"
                                                                                                                          },
                                                                                                                          "gisaid_epi_isl": {
                                                                                                                            "value": "EPI_ISL_476335"
                                                                                                                          },
                                                                                                                          "host": {
                                                                                                                            "value": "Human"
                                                                                                                          },
                                                                                                                          "custom_location": {
                                                                                                                            "confidence": {
                                                                                                                              "Rio Grande do Sul": 1.0
                                                                                                                            },
                                                                                                                            "entropy": -1.000088900581841e-12,
                                                                                                                            "value": "Rio Grande do Sul"
                                                                                                                          },
                                                                                                                          "num_date": {
                                                                                                                            "confidence": [
                                                                                                                              2020.2527322404371,
                                                                                                                              2020.2527322404371
                                                                                                                            ],
                                                                                                                            "value": 2020.2527322404371
                                                                                                                          },
                                                                                                                          "originating_lab": {
                                                                                                                            "value": "DB Diagn\u00f3sticos do Brasil"
                                                                                                                          },
                                                                                                                          "pangolin_lineage": {
                                                                                                                            "value": "B.1.1.33"
                                                                                                                          },
                                                                                                                          "recency": {
                                                                                                                            "value": "Older"
                                                                                                                          },
                                                                                                                          "region": {
                                                                                                                            "value": "South America"
                                                                                                                          },
                                                                                                                          "region_exposure": {
                                                                                                                            "value": "South America"
                                                                                                                          },
                                                                                                                          "subclade_membership": {
                                                                                                                            "value": "20B"
                                                                                                                          },
                                                                                                                          "submitting_lab": {
                                                                                                                            "value": "Instituto de Medicina Tropical da Univesidade de S\u00e3o Paulo"
                                                                                                                          },
                                                                                                                          "url": "https://www.gisaid.org"
                                                                                                                        }
                                                                                                                      }
                                                                                                                    ],
                                                                                                                    "name": "NODE_0002610",
                                                                                                                    "node_attrs": {
                                                                                                                      "clade_membership": {
                                                                                                                        "value": "20B"
                                                                                                                      },
                                                                                                                      "div": 9,
                                                                                                                      "custom_location": {
                                                                                                                        "confidence": {
                                                                                                                          "Brazil": 0.8955321985900513,
                                                                                                                          "Rio Grande do Sul": 0.1042348713310386
                                                                                                                        },
                                                                                                                        "entropy": 0.336555432724207,
                                                                                                                        "value": "Brazil"
                                                                                                                      },
                                                                                                                      "num_date": {
                                                                                                                        "confidence": [
                                                                                                                          2020.2333968474422,
                                                                                                                          2020.25
                                                                                                                        ],
                                                                                                                        "value": 2020.25
                                                                                                                      },
                                                                                                                      "subclade_membership": {
                                                                                                                        "value": "20B"
                                                                                                                      }
                                                                                                                    }
                                                                                                                  },
                                                                                                                  {
                                                                                                                    "branch_attrs": {
                                                                                                                      "mutations": {}
                                                                                                                    },
                                                                                                                    "children": [
                                                                                                                      {
                                                                                                                        "branch_attrs": {
                                                                                                                          "labels": {
                                                                                                                            "aa": "ORF1a: A3939V"
                                                                                                                          },
                                                                                                                          "mutations": {
                                                                                                                            "ORF1a": [
                                                                                                                              "A3939V"
                                                                                                                            ],
                                                                                                                            "nuc": [
                                                                                                                              "G3892A",
                                                                                                                              "C12081T"
                                                                                                                            ]
                                                                                                                          }
                                                                                                                        },
                                                                                                                        "name": "Brazil/RJ-00453/2020",
                                                                                                                        "node_attrs": {

                                                                                                                          "author": {
                                                                                                                            "author": "Carolina M Voloch et al",
                                                                                                                            "value": "Carolina M Voloch et al"
                                                                                                                          },
                                                                                                                          "clade_membership": {
                                                                                                                            "value": "20B"
                                                                                                                          },
                                                                                                                          "country": {
                                                                                                                            "value": "Brazil"
                                                                                                                          },
                                                                                                                          "div": 11,
                                                                                                                          "division": {
                                                                                                                            "value": "Rio de Janeiro"
                                                                                                                          },
                                                                                                                          "division_exposure": {
                                                                                                                            "value": "Rio de Janeiro"
                                                                                                                          },
                                                                                                                          "gisaid_epi_isl": {
                                                                                                                            "value": "EPI_ISL_717848"
                                                                                                                          },
                                                                                                                          "host": {
                                                                                                                            "value": "Human"
                                                                                                                          },
                                                                                                                          "custom_location": {
                                                                                                                            "confidence": {
                                                                                                                              "Brazil": 1.0
                                                                                                                            },
                                                                                                                            "entropy": -1.000088900581841e-12,
                                                                                                                            "value": "Brazil"
                                                                                                                          },
                                                                                                                          "location": {
                                                                                                                            "value": "Serop\u00e9dica"
                                                                                                                          },
                                                                                                                          "num_date": {
                                                                                                                            "confidence": [
                                                                                                                              2020.4166666666667,
                                                                                                                              2020.4166666666667
                                                                                                                            ],
                                                                                                                            "value": 2020.4166666666667
                                                                                                                          },
                                                                                                                          "originating_lab": {
                                                                                                                            "value": "Laboratorio de Virologia Molecular / UFRJ"
                                                                                                                          },
                                                                                                                          "pangolin_lineage": {
                                                                                                                            "value": "B.1.1.33"
                                                                                                                          },
                                                                                                                          "recency": {
                                                                                                                            "value": "Older"
                                                                                                                          },
                                                                                                                          "region": {
                                                                                                                            "value": "South America"
                                                                                                                          },
                                                                                                                          "region_exposure": {
                                                                                                                            "value": "South America"
                                                                                                                          },

                                                                                                                          "subclade_membership": {
                                                                                                                            "value": "20B"
                                                                                                                          },
                                                                                                                          "submitting_lab": {
                                                                                                                            "value": "Bioinformatics Laboratory / LNCC"
                                                                                                                          },
                                                                                                                          "url": "https://www.gisaid.org"
                                                                                                                        }
                                                                                                                      },
                                                                                                                      {
                                                                                                                        "branch_attrs": {
                                                                                                                          "mutations": {}
                                                                                                                        },
                                                                                                                        "children": [
                                                                                                                          {
                                                                                                                            "branch_attrs": {
                                                                                                                              "mutations": {
                                                                                                                                "nuc": [
                                                                                                                                  "C21811T"
                                                                                                                                ]
                                                                                                                              }
                                                                                                                            },
                                                                                                                            "children": [
                                                                                                                              {
                                                                                                                                "branch_attrs": {
                                                                                                                                  "labels": {
                                                                                                                                    "aa": "ORF1a: V543I, P959S; ORF7b: C41W; ORF8: Q23R"
                                                                                                                                  },
                                                                                                                                  "mutations": {
                                                                                                                                    "ORF1a": [
                                                                                                                                      "V543I",
                                                                                                                                      "P959S"
                                                                                                                                    ],
                                                                                                                                    "ORF7b": [
                                                                                                                                      "C41W"
                                                                                                                                    ],
                                                                                                                                    "ORF8": [
                                                                                                                                      "Q23R"
                                                                                                                                    ],
                                                                                                                                    "nuc": [
                                                                                                                                      "C829T",
                                                                                                                                      "G1892A",
                                                                                                                                      "C3140T",
                                                                                                                                      "G27806T",
                                                                                                                                      "T27878G",
                                                                                                                                      "A27961G"
                                                                                                                                    ]
                                                                                                                                  }
                                                                                                                                },
                                                                                                                                "name": "Brazil/20596CVL/2020",
                                                                                                                                "node_attrs": {

                                                                                                                                  "author": {
                                                                                                                                    "author": "Sant'Anna et al.",
                                                                                                                                    "value": "Sant'Anna et al."
                                                                                                                                  },
                                                                                                                                  "clade_membership": {
                                                                                                                                    "value": "20B"
                                                                                                                                  },
                                                                                                                                  "country": {
                                                                                                                                    "value": "Brazil"
                                                                                                                                  },
                                                                                                                                  "div": 16,
                                                                                                                                  "division": {
                                                                                                                                    "value": "Rio Grande do Sul"
                                                                                                                                  },
                                                                                                                                  "division_exposure": {
                                                                                                                                    "value": "Rio Grande do Sul"
                                                                                                                                  },
                                                                                                                                  "host": {
                                                                                                                                    "value": "human"
                                                                                                                                  },
                                                                                                                                  "custom_location": {
                                                                                                                                    "confidence": {
                                                                                                                                      "Rio Grande do Sul": 1.0
                                                                                                                                    },
                                                                                                                                    "entropy": -1.000088900581841e-12,
                                                                                                                                    "value": "Rio Grande do Sul"
                                                                                                                                  },
                                                                                                                                  "location": {
                                                                                                                                    "value": "Canoas"
                                                                                                                                  },
                                                                                                                                  "num_date": {
                                                                                                                                    "confidence": [
                                                                                                                                      2020.7390710382513,
                                                                                                                                      2020.7390710382513
                                                                                                                                    ],
                                                                                                                                    "value": 2020.7390710382513
                                                                                                                                  },
                                                                                                                                  "originating_lab": {
                                                                                                                                    "value": "DIRETORIA DE VIGILANCIA EM SAUDE"
                                                                                                                                  },
                                                                                                                                  "pangolin_lineage": {
                                                                                                                                    "value": "B.1.1.33"
                                                                                                                                  },
                                                                                                                                  "recency": {
                                                                                                                                    "value": "1-2 days ago"
                                                                                                                                  },
                                                                                                                                  "regiao": {
                                                                                                                                    "value": "canoas"
                                                                                                                                  },
                                                                                                                                  "region": {
                                                                                                                                    "value": "South America"
                                                                                                                                  },
                                                                                                                                  "region_exposure": {
                                                                                                                                    "value": "South America"
                                                                                                                                  },

                                                                                                                                  "subclade_membership": {
                                                                                                                                    "value": "20B"
                                                                                                                                  },
                                                                                                                                  "submitting_lab": {
                                                                                                                                    "value": "epiclin"
                                                                                                                                  }
                                                                                                                                }
                                                                                                                              },
                                                                                                                              {
                                                                                                                                "branch_attrs": {
                                                                                                                                  "labels": {
                                                                                                                                    "aa": "N: I157L; ORF1b: A176V; ORF3a: A110S"
                                                                                                                                  },
                                                                                                                                  "mutations": {
                                                                                                                                    "N": [
                                                                                                                                      "I157L"
                                                                                                                                    ],
                                                                                                                                    "ORF1b": [
                                                                                                                                      "A176V"
                                                                                                                                    ],
                                                                                                                                    "ORF3a": [
                                                                                                                                      "A110S"
                                                                                                                                    ],
                                                                                                                                    "nuc": [
                                                                                                                                      "C13994T",
                                                                                                                                      "C16887T",
                                                                                                                                      "G25720T",
                                                                                                                                      "A28742C"
                                                                                                                                    ]
                                                                                                                                  }
                                                                                                                                },
                                                                                                                                "children": [
                                                                                                                                  {
                                                                                                                                    "branch_attrs": {
                                                                                                                                      "labels": {
                                                                                                                                        "aa": "ORF1b: K2557R; ORF3a: S74F"
                                                                                                                                      },
                                                                                                                                      "mutations": {
                                                                                                                                        "ORF1b": [
                                                                                                                                          "K2557R"
                                                                                                                                        ],
                                                                                                                                        "ORF3a": [
                                                                                                                                          "S74F"
                                                                                                                                        ],
                                                                                                                                        "nuc": [
                                                                                                                                          "A21137G",
                                                                                                                                          "C25613T"
                                                                                                                                        ]
                                                                                                                                      }
                                                                                                                                    },
                                                                                                                                    "name": "Brazil/RJ-00495/2020",
                                                                                                                                    "node_attrs": {

                                                                                                                                      "author": {
                                                                                                                                        "author": "Carolina M Voloch et al",
                                                                                                                                        "value": "Carolina M Voloch et al"
                                                                                                                                      },
                                                                                                                                      "clade_membership": {
                                                                                                                                        "value": "20B"
                                                                                                                                      },
                                                                                                                                      "country": {
                                                                                                                                        "value": "Brazil"
                                                                                                                                      },
                                                                                                                                      "div": 16,
                                                                                                                                      "division": {
                                                                                                                                        "value": "Rio de Janeiro"
                                                                                                                                      },
                                                                                                                                      "division_exposure": {
                                                                                                                                        "value": "Rio de Janeiro"
                                                                                                                                      },
                                                                                                                                      "gisaid_epi_isl": {
                                                                                                                                        "value": "EPI_ISL_717889"
                                                                                                                                      },
                                                                                                                                      "host": {
                                                                                                                                        "value": "Human"
                                                                                                                                      },
                                                                                                                                      "custom_location": {
                                                                                                                                        "confidence": {
                                                                                                                                          "Brazil": 0.9999999999999999
                                                                                                                                        },
                                                                                                                                        "entropy": -9.99866855976916e-13,
                                                                                                                                        "value": "Brazil"
                                                                                                                                      },
                                                                                                                                      "location": {
                                                                                                                                        "value": "Rio de Janeiro"
                                                                                                                                      },
                                                                                                                                      "num_date": {
                                                                                                                                        "confidence": [
                                                                                                                                          2020.8292349726776,
                                                                                                                                          2020.8292349726776
                                                                                                                                        ],
                                                                                                                                        "value": 2020.8292349726776
                                                                                                                                      },
                                                                                                                                      "originating_lab": {
                                                                                                                                        "value": "Laboratorio de Virologia Molecular / UFRJ"
                                                                                                                                      },
                                                                                                                                      "pangolin_lineage": {
                                                                                                                                        "value": "B.1.1.33"
                                                                                                                                      },
                                                                                                                                      "recency": {
                                                                                                                                        "value": "Older"
                                                                                                                                      },
                                                                                                                                      "region": {
                                                                                                                                        "value": "South America"
                                                                                                                                      },
                                                                                                                                      "region_exposure": {
                                                                                                                                        "value": "South America"
                                                                                                                                      },

                                                                                                                                      "subclade_membership": {
                                                                                                                                        "value": "20B"
                                                                                                                                      },
                                                                                                                                      "submitting_lab": {
                                                                                                                                        "value": "Bioinformatics Laboratory / LNCC"
                                                                                                                                      },
                                                                                                                                      "url": "https://www.gisaid.org"
                                                                                                                                    }
                                                                                                                                  },
                                                                                                                                  {
                                                                                                                                    "branch_attrs": {
                                                                                                                                      "labels": {
                                                                                                                                        "aa": "ORF1a: T1731I; ORF7a: L96F"
                                                                                                                                      },
                                                                                                                                      "mutations": {
                                                                                                                                        "ORF1a": [
                                                                                                                                          "T1731I"
                                                                                                                                        ],
                                                                                                                                        "ORF7a": [
                                                                                                                                          "L96F"
                                                                                                                                        ],
                                                                                                                                        "nuc": [
                                                                                                                                          "C5457T",
                                                                                                                                          "T23341C",
                                                                                                                                          "A23845T",
                                                                                                                                          "C25075T",
                                                                                                                                          "C27679T"
                                                                                                                                        ]
                                                                                                                                      }
                                                                                                                                    },
                                                                                                                                    "name": "Brazil/19187CVL/2020",
                                                                                                                                    "node_attrs": {

                                                                                                                                      "author": {
                                                                                                                                        "author": "Sant'Anna et al.",
                                                                                                                                        "value": "Sant'Anna et al."
                                                                                                                                      },
                                                                                                                                      "clade_membership": {
                                                                                                                                        "value": "20B"
                                                                                                                                      },
                                                                                                                                      "country": {
                                                                                                                                        "value": "Brazil"
                                                                                                                                      },
                                                                                                                                      "div": 19,
                                                                                                                                      "division": {
                                                                                                                                        "value": "Rio Grande do Sul"
                                                                                                                                      },
                                                                                                                                      "division_exposure": {
                                                                                                                                        "value": "Rio Grande do Sul"
                                                                                                                                      },
                                                                                                                                      "host": {
                                                                                                                                        "value": "human"
                                                                                                                                      },
                                                                                                                                      "custom_location": {
                                                                                                                                        "confidence": {
                                                                                                                                          "Rio Grande do Sul": 1.0
                                                                                                                                        },
                                                                                                                                        "entropy": -1.000088900581841e-12,
                                                                                                                                        "value": "Rio Grande do Sul"
                                                                                                                                      },
                                                                                                                                      "location": {
                                                                                                                                        "value": "Canoas"
                                                                                                                                      },
                                                                                                                                      "num_date": {
                                                                                                                                        "confidence": [
                                                                                                                                          2020.7090163934427,
                                                                                                                                          2020.7090163934427
                                                                                                                                        ],
                                                                                                                                        "value": 2020.7090163934427
                                                                                                                                      },
                                                                                                                                      "originating_lab": {
                                                                                                                                        "value": "DIRETORIA DE VIGILANCIA EM SAUDE"
                                                                                                                                      },
                                                                                                                                      "pangolin_lineage": {
                                                                                                                                        "value": "B.1.1.33"
                                                                                                                                      },
                                                                                                                                      "recency": {
                                                                                                                                        "value": "1-2 days ago"
                                                                                                                                      },
                                                                                                                                      "regiao": {
                                                                                                                                        "value": "canoas"
                                                                                                                                      },
                                                                                                                                      "region": {
                                                                                                                                        "value": "South America"
                                                                                                                                      },
                                                                                                                                      "region_exposure": {
                                                                                                                                        "value": "South America"
                                                                                                                                      },

                                                                                                                                      "subclade_membership": {
                                                                                                                                        "value": "20B"
                                                                                                                                      },
                                                                                                                                      "submitting_lab": {
                                                                                                                                        "value": "epiclin"
                                                                                                                                      }
                                                                                                                                    }
                                                                                                                                  }
                                                                                                                                ],
                                                                                                                                "name": "NODE_0003760",
                                                                                                                                "node_attrs": {
                                                                                                                                  "clade_membership": {
                                                                                                                                    "value": "20B"
                                                                                                                                  },
                                                                                                                                  "div": 14,
                                                                                                                                  "custom_location": {
                                                                                                                                    "confidence": {
                                                                                                                                      "Brazil": 0.43314962656132455,
                                                                                                                                      "Rio Grande do Sul": 0.5667205428910742
                                                                                                                                    },
                                                                                                                                    "entropy": 0.6854654255958244,
                                                                                                                                    "value": "Rio Grande do Sul"
                                                                                                                                  },
                                                                                                                                  "num_date": {
                                                                                                                                    "confidence": [
                                                                                                                                      2020.4581660778742,
                                                                                                                                      2020.6516837602303
                                                                                                                                    ],
                                                                                                                                    "value": 2020.5911644906193
                                                                                                                                  },
                                                                                                                                  "subclade_membership": {
                                                                                                                                    "value": "20B"
                                                                                                                                  }
                                                                                                                                }
                                                                                                                              }
                                                                                                                            ],
                                                                                                                            "name": "NODE_0003759",
                                                                                                                            "node_attrs": {
                                                                                                                              "clade_membership": {
                                                                                                                                "value": "20B"
                                                                                                                              },
                                                                                                                              "div": 10,
                                                                                                                              "custom_location": {
                                                                                                                                "confidence": {
                                                                                                                                  "Brazil": 0.4238734818594214,
                                                                                                                                  "Rio Grande do Sul": 0.5759960334087677
                                                                                                                                },
                                                                                                                                "entropy": 0.6828011645591969,
                                                                                                                                "value": "Rio Grande do Sul"
                                                                                                                              },
                                                                                                                              "num_date": {
                                                                                                                                "confidence": [
                                                                                                                                  2020.204671484552,
                                                                                                                                  2020.529808965506
                                                                                                                                ],
                                                                                                                                "value": 2020.3954665599676
                                                                                                                              },
                                                                                                                              "subclade_membership": {
                                                                                                                                "value": "20B"
                                                                                                                              }
                                                                                                                            }
                                                                                                                          },
                                                                                                                          {
                                                                                                                            "branch_attrs": {
                                                                                                                              "mutations": {}
                                                                                                                            },
                                                                                                                            "children": [
                                                                                                                              {
                                                                                                                                "branch_attrs": {
                                                                                                                                  "labels": {
                                                                                                                                    "aa": "N: P365L; S: P561H"
                                                                                                                                  },
                                                                                                                                  "mutations": {
                                                                                                                                    "N": [
                                                                                                                                      "P365L"
                                                                                                                                    ],
                                                                                                                                    "S": [
                                                                                                                                      "P561H"
                                                                                                                                    ],
                                                                                                                                    "nuc": [
                                                                                                                                      "C23244A",
                                                                                                                                      "C29367T"
                                                                                                                                    ]
                                                                                                                                  }
                                                                                                                                },
                                                                                                                                "name": "Brazil/RO-08/2020",
                                                                                                                                "node_attrs": {

                                                                                                                                  "author": {
                                                                                                                                    "author": "Luan Felipo Botelho-Souza et al",
                                                                                                                                    "value": "Luan Felipo Botelho-Souza et al"
                                                                                                                                  },
                                                                                                                                  "clade_membership": {
                                                                                                                                    "value": "20B"
                                                                                                                                  },
                                                                                                                                  "country": {
                                                                                                                                    "value": "Brazil"
                                                                                                                                  },
                                                                                                                                  "div": 11,
                                                                                                                                  "division": {
                                                                                                                                    "value": "Rondonia"
                                                                                                                                  },
                                                                                                                                  "division_exposure": {
                                                                                                                                    "value": "Rondonia"
                                                                                                                                  },
                                                                                                                                  "gisaid_epi_isl": {
                                                                                                                                    "value": "EPI_ISL_514138"
                                                                                                                                  },
                                                                                                                                  "host": {
                                                                                                                                    "value": "Human"
                                                                                                                                  },
                                                                                                                                  "custom_location": {
                                                                                                                                    "confidence": {
                                                                                                                                      "Brazil": 1.0
                                                                                                                                    },
                                                                                                                                    "entropy": -1.000088900581841e-12,
                                                                                                                                    "value": "Brazil"
                                                                                                                                  },
                                                                                                                                  "location": {
                                                                                                                                    "value": "Porto Velho"
                                                                                                                                  },
                                                                                                                                  "num_date": {
                                                                                                                                    "confidence": [
                                                                                                                                      2020.4275956284152,
                                                                                                                                      2020.4275956284152
                                                                                                                                    ],
                                                                                                                                    "value": 2020.4275956284152
                                                                                                                                  },
                                                                                                                                  "originating_lab": {
                                                                                                                                    "value": "Rond\u00f4nia Central Public Health Laboratory (LACEN/RO), vinculated to State Health Secretariat of Rond\u00f4nia (SESAU/RO)"
                                                                                                                                  },
                                                                                                                                  "pangolin_lineage": {
                                                                                                                                    "value": "B.1.1.33"
                                                                                                                                  },
                                                                                                                                  "recency": {
                                                                                                                                    "value": "Older"
                                                                                                                                  },
                                                                                                                                  "region": {
                                                                                                                                    "value": "South America"
                                                                                                                                  },
                                                                                                                                  "region_exposure": {
                                                                                                                                    "value": "South America"
                                                                                                                                  },

                                                                                                                                  "subclade_membership": {
                                                                                                                                    "value": "20B"
                                                                                                                                  },
                                                                                                                                  "submitting_lab": {
                                                                                                                                    "value": "Molecular Virology Laboratory of Oswaldo Cruz Foundation of Rond\u00f4nia"
                                                                                                                                  },
                                                                                                                                  "url": "https://www.gisaid.org"
                                                                                                                                }
                                                                                                                              },
                                                                                                                              {
                                                                                                                                "branch_attrs": {
                                                                                                                                  "mutations": {}
                                                                                                                                },
                                                                                                                                "children": [
                                                                                                                                  {
                                                                                                                                    "branch_attrs": {
                                                                                                                                      "mutations": {}
                                                                                                                                    },
                                                                                                                                    "children": [
                                                                                                                                      {
                                                                                                                                        "branch_attrs": {
                                                                                                                                          "mutations": {
                                                                                                                                            "nuc": [
                                                                                                                                              "C28969T"
                                                                                                                                            ]
                                                                                                                                          }
                                                                                                                                        },
                                                                                                                                        "name": "Brazil/PR-LRV-01/2020",
                                                                                                                                        "node_attrs": {
                                                                                                                                          "author": {
                                                                                                                                            "author": "Suzukawa et al",
                                                                                                                                            "value": "Suzukawa et al"
                                                                                                                                          },
                                                                                                                                          "clade_membership": {
                                                                                                                                            "value": "20B"
                                                                                                                                          },
                                                                                                                                          "country": {
                                                                                                                                            "value": "Brazil"
                                                                                                                                          },
                                                                                                                                          "div": 10,
                                                                                                                                          "division": {
                                                                                                                                            "value": "Paran\u00e1"
                                                                                                                                          },
                                                                                                                                          "division_exposure": {
                                                                                                                                            "value": "Paran\u00e1"
                                                                                                                                          },
                                                                                                                                          "genbank_accession": {
                                                                                                                                            "value": "MT807936.1"
                                                                                                                                          },
                                                                                                                                          "gisaid_epi_isl": {
                                                                                                                                            "value": "EPI_ISL_510535"
                                                                                                                                          },
                                                                                                                                          "host": {
                                                                                                                                            "value": "Human"
                                                                                                                                          },
                                                                                                                                          "custom_location": {
                                                                                                                                            "confidence": {
                                                                                                                                              "Brazil": 1.0
                                                                                                                                            },
                                                                                                                                            "entropy": -1.000088900581841e-12,
                                                                                                                                            "value": "Brazil"
                                                                                                                                          },
                                                                                                                                          "location": {
                                                                                                                                            "value": "Curitiba"
                                                                                                                                          },
                                                                                                                                          "num_date": {
                                                                                                                                            "confidence": [
                                                                                                                                              2020.3510928961748,
                                                                                                                                              2020.3510928961748
                                                                                                                                            ],
                                                                                                                                            "value": 2020.3510928961748
                                                                                                                                          },
                                                                                                                                          "originating_lab": {
                                                                                                                                            "value": "Molecular Virology, Instituto Carlos Chagas / Fiocruz Paran\u00e1"
                                                                                                                                          },
                                                                                                                                          "pangolin_lineage": {
                                                                                                                                            "value": "B.1.1.33"
                                                                                                                                          },
                                                                                                                                          "recency": {
                                                                                                                                            "value": "Older"
                                                                                                                                          },
                                                                                                                                          "region": {
                                                                                                                                            "value": "South America"
                                                                                                                                          },
                                                                                                                                          "region_exposure": {
                                                                                                                                            "value": "South America"
                                                                                                                                          },
                                                                                                                                          "subclade_membership": {
                                                                                                                                            "value": "20B"
                                                                                                                                          },
                                                                                                                                          "submitting_lab": {
                                                                                                                                            "value": "Universidade Federal do Parana (UFPR)"
                                                                                                                                          },
                                                                                                                                          "url": "https://www.gisaid.org"
                                                                                                                                        }
                                                                                                                                      },
                                                                                                                                      {
                                                                                                                                        "branch_attrs": {
                                                                                                                                          "labels": {
                                                                                                                                            "aa": "ORF1a: K737R"
                                                                                                                                          },
                                                                                                                                          "mutations": {
                                                                                                                                            "ORF1a": [
                                                                                                                                              "K737R"
                                                                                                                                            ],
                                                                                                                                            "nuc": [
                                                                                                                                              "A2475G"
                                                                                                                                            ]
                                                                                                                                          }
                                                                                                                                        },
                                                                                                                                        "children": [
                                                                                                                                          {
                                                                                                                                            "branch_attrs": {
                                                                                                                                              "labels": {
                                                                                                                                                "aa": "ORF1a: H110Y, L631F, T2106I; ORF1b: V1092F; ORF3a: S26L; ORF7a: P34S"
                                                                                                                                              },
                                                                                                                                              "mutations": {
                                                                                                                                                "ORF1a": [
                                                                                                                                                  "H110Y",
                                                                                                                                                  "L631F",
                                                                                                                                                  "T2106I"
                                                                                                                                                ],
                                                                                                                                                "ORF1b": [
                                                                                                                                                  "V1092F"
                                                                                                                                                ],
                                                                                                                                                "ORF3a": [
                                                                                                                                                  "S26L"
                                                                                                                                                ],
                                                                                                                                                "ORF7a": [
                                                                                                                                                  "P34S"
                                                                                                                                                ],
                                                                                                                                                "nuc": [
                                                                                                                                                  "C593T",
                                                                                                                                                  "C2044T",
                                                                                                                                                  "C2156T",
                                                                                                                                                  "C6582T",
                                                                                                                                                  "G16741T",
                                                                                                                                                  "C25469T",
                                                                                                                                                  "C27297A",
                                                                                                                                                  "C27493T"
                                                                                                                                                ]
                                                                                                                                              }
                                                                                                                                            },
                                                                                                                                            "name": "Chile/RM-155723/2020",
                                                                                                                                            "node_attrs": {

                                                                                                                                              "author": {
                                                                                                                                                "author": "Javier Tognarelli et al",
                                                                                                                                                "value": "Javier Tognarelli et al"
                                                                                                                                              },
                                                                                                                                              "clade_membership": {
                                                                                                                                                "value": "20B"
                                                                                                                                              },
                                                                                                                                              "country": {
                                                                                                                                                "value": "Chile"
                                                                                                                                              },
                                                                                                                                              "div": 18,
                                                                                                                                              "division": {
                                                                                                                                                "value": "Region Metropolitana de Santiago"
                                                                                                                                              },
                                                                                                                                              "division_exposure": {
                                                                                                                                                "value": "Region Metropolitana de Santiago"
                                                                                                                                              },
                                                                                                                                              "gisaid_epi_isl": {
                                                                                                                                                "value": "EPI_ISL_746663"
                                                                                                                                              },
                                                                                                                                              "host": {
                                                                                                                                                "value": "Human"
                                                                                                                                              },
                                                                                                                                              "custom_location": {
                                                                                                                                                "confidence": {
                                                                                                                                                  "South America": 0.9999999999999999
                                                                                                                                                },
                                                                                                                                                "entropy": -9.99866855976916e-13,
                                                                                                                                                "value": "South America"
                                                                                                                                              },
                                                                                                                                              "location": {
                                                                                                                                                "value": "Santiago"
                                                                                                                                              },
                                                                                                                                              "num_date": {
                                                                                                                                                "confidence": [
                                                                                                                                                  2020.6325136612022,
                                                                                                                                                  2020.6325136612022
                                                                                                                                                ],
                                                                                                                                                "value": 2020.6325136612022
                                                                                                                                              },
                                                                                                                                              "originating_lab": {
                                                                                                                                                "value": "Genetica Molecular and Subdepartamento de Virologia ISP Chile"
                                                                                                                                              },
                                                                                                                                              "pangolin_lineage": {
                                                                                                                                                "value": "N.4"
                                                                                                                                              },
                                                                                                                                              "recency": {
                                                                                                                                                "value": "Older"
                                                                                                                                              },
                                                                                                                                              "region": {
                                                                                                                                                "value": "South America"
                                                                                                                                              },
                                                                                                                                              "region_exposure": {
                                                                                                                                                "value": "South America"
                                                                                                                                              },

                                                                                                                                              "subclade_membership": {
                                                                                                                                                "value": "20B"
                                                                                                                                              },
                                                                                                                                              "submitting_lab": {
                                                                                                                                                "value": "Instituto de Salud Publica de Chile"
                                                                                                                                              },
                                                                                                                                              "url": "https://www.gisaid.org"
                                                                                                                                            }
                                                                                                                                          },
                                                                                                                                          {
                                                                                                                                            "branch_attrs": {
                                                                                                                                              "mutations": {}
                                                                                                                                            },
                                                                                                                                            "children": [
                                                                                                                                              {
                                                                                                                                                "branch_attrs": {
                                                                                                                                                  "mutations": {}
                                                                                                                                                },
                                                                                                                                                "children": [
                                                                                                                                                  {
                                                                                                                                                    "branch_attrs": {
                                                                                                                                                      "labels": {
                                                                                                                                                        "aa": "ORF1a: S443F, A2584V, H2799Y"
                                                                                                                                                      },
                                                                                                                                                      "mutations": {
                                                                                                                                                        "ORF1a": [
                                                                                                                                                          "S443F",
                                                                                                                                                          "A2584V",
                                                                                                                                                          "H2799Y"
                                                                                                                                                        ],
                                                                                                                                                        "nuc": [
                                                                                                                                                          "C1593T",
                                                                                                                                                          "C8016T",
                                                                                                                                                          "C8660T",
                                                                                                                                                          "C23758T",
                                                                                                                                                          "C25642T",
                                                                                                                                                          "C26256T",
                                                                                                                                                          "G26262T"
                                                                                                                                                        ]
                                                                                                                                                      }
                                                                                                                                                    },
                                                                                                                                                    "name": "Chile/BI-206419/2020",
                                                                                                                                                    "node_attrs": {

                                                                                                                                                      "author": {
                                                                                                                                                        "author": "Javier Tognarelli et al",
                                                                                                                                                        "value": "Javier Tognarelli et al"
                                                                                                                                                      },
                                                                                                                                                      "clade_membership": {
                                                                                                                                                        "value": "20B"
                                                                                                                                                      },
                                                                                                                                                      "country": {
                                                                                                                                                        "value": "Chile"
                                                                                                                                                      },
                                                                                                                                                      "div": 17,
                                                                                                                                                      "division": {
                                                                                                                                                        "value": "Biob\u00edo"
                                                                                                                                                      },
                                                                                                                                                      "division_exposure": {
                                                                                                                                                        "value": "Biob\u00edo"
                                                                                                                                                      },
                                                                                                                                                      "gisaid_epi_isl": {
                                                                                                                                                        "value": "EPI_ISL_746518"
                                                                                                                                                      },
                                                                                                                                                      "host": {
                                                                                                                                                        "value": "Human"
                                                                                                                                                      },
                                                                                                                                                      "custom_location": {
                                                                                                                                                        "confidence": {
                                                                                                                                                          "South America": 1.0
                                                                                                                                                        },
                                                                                                                                                        "entropy": -1.000088900581841e-12,
                                                                                                                                                        "value": "South America"
                                                                                                                                                      },
                                                                                                                                                      "location": {
                                                                                                                                                        "value": "Concepcion CL"
                                                                                                                                                      },
                                                                                                                                                      "num_date": {
                                                                                                                                                        "confidence": [
                                                                                                                                                          2020.7882513661202,
                                                                                                                                                          2020.7882513661202
                                                                                                                                                        ],
                                                                                                                                                        "value": 2020.7882513661202
                                                                                                                                                      },
                                                                                                                                                      "originating_lab": {
                                                                                                                                                        "value": "Genetica Molecular and Subdepartamento de Virologia ISP Chile"
                                                                                                                                                      },
                                                                                                                                                      "pangolin_lineage": {
                                                                                                                                                        "value": "N.4"
                                                                                                                                                      },
                                                                                                                                                      "recency": {
                                                                                                                                                        "value": "Older"
                                                                                                                                                      },
                                                                                                                                                      "region": {
                                                                                                                                                        "value": "South America"
                                                                                                                                                      },
                                                                                                                                                      "region_exposure": {
                                                                                                                                                        "value": "South America"
                                                                                                                                                      },

                                                                                                                                                      "subclade_membership": {
                                                                                                                                                        "value": "20B"
                                                                                                                                                      },
                                                                                                                                                      "submitting_lab": {
                                                                                                                                                        "value": "Instituto de Salud Publica de Chile"
                                                                                                                                                      },
                                                                                                                                                      "url": "https://www.gisaid.org"
                                                                                                                                                    }
                                                                                                                                                  },
                                                                                                                                                  {
                                                                                                                                                    "branch_attrs": {
                                                                                                                                                      "labels": {
                                                                                                                                                        "aa": "ORF3a: S216T"
                                                                                                                                                      },
                                                                                                                                                      "mutations": {
                                                                                                                                                        "ORF3a": [
                                                                                                                                                          "S216T"
                                                                                                                                                        ],
                                                                                                                                                        "nuc": [
                                                                                                                                                          "T511C",
                                                                                                                                                          "T26038A",
                                                                                                                                                          "G26268A",
                                                                                                                                                          "C29230T"
                                                                                                                                                        ]
                                                                                                                                                      }
                                                                                                                                                    },
                                                                                                                                                    "name": "Chile/LI-2/2020",
                                                                                                                                                    "node_attrs": {

                                                                                                                                                      "author": {
                                                                                                                                                        "author": "M. Latorre et al",
                                                                                                                                                        "value": "M. Latorre et al"
                                                                                                                                                      },
                                                                                                                                                      "clade_membership": {
                                                                                                                                                        "value": "20B"
                                                                                                                                                      },
                                                                                                                                                      "country": {
                                                                                                                                                        "value": "Chile"
                                                                                                                                                      },
                                                                                                                                                      "div": 14,
                                                                                                                                                      "division": {
                                                                                                                                                        "value": "O'Higgins"
                                                                                                                                                      },
                                                                                                                                                      "division_exposure": {
                                                                                                                                                        "value": "O'Higgins"
                                                                                                                                                      },
                                                                                                                                                      "gisaid_epi_isl": {
                                                                                                                                                        "value": "EPI_ISL_755301"
                                                                                                                                                      },
                                                                                                                                                      "host": {
                                                                                                                                                        "value": "Human"
                                                                                                                                                      },
                                                                                                                                                      "custom_location": {
                                                                                                                                                        "confidence": {
                                                                                                                                                          "South America": 1.0
                                                                                                                                                        },
                                                                                                                                                        "entropy": -1.000088900581841e-12,
                                                                                                                                                        "value": "South America"
                                                                                                                                                      },
                                                                                                                                                      "location": {
                                                                                                                                                        "value": "Pichidegua"
                                                                                                                                                      },
                                                                                                                                                      "num_date": {
                                                                                                                                                        "confidence": [
                                                                                                                                                          2020.5915300546449,
                                                                                                                                                          2020.5915300546449
                                                                                                                                                        ],
                                                                                                                                                        "value": 2020.5915300546449
                                                                                                                                                      },
                                                                                                                                                      "originating_lab": {
                                                                                                                                                        "value": "Laboratorio de Bioingenier\u00eda, Instituto de Ciencias de la Ingenier\u00eda, Universidad de O\u00b4Higgins"
                                                                                                                                                      },
                                                                                                                                                      "pangolin_lineage": {
                                                                                                                                                        "value": "N.4"
                                                                                                                                                      },
                                                                                                                                                      "recency": {
                                                                                                                                                        "value": "Older"
                                                                                                                                                      },
                                                                                                                                                      "region": {
                                                                                                                                                        "value": "South America"
                                                                                                                                                      },
                                                                                                                                                      "region_exposure": {
                                                                                                                                                        "value": "South America"
                                                                                                                                                      },

                                                                                                                                                      "subclade_membership": {
                                                                                                                                                        "value": "20B"
                                                                                                                                                      },
                                                                                                                                                      "submitting_lab": {
                                                                                                                                                        "value": "Center for Mathematical Modeling and Center for Genome Regulation. Santiago, Chile"
                                                                                                                                                      },
                                                                                                                                                      "url": "https://www.gisaid.org"
                                                                                                                                                    }
                                                                                                                                                  }
                                                                                                                                                ],
                                                                                                                                                "name": "NODE_0002628",
                                                                                                                                                "node_attrs": {
                                                                                                                                                  "clade_membership": {
                                                                                                                                                    "value": "20B"
                                                                                                                                                  },
                                                                                                                                                  "div": 10,
                                                                                                                                                  "custom_location": {
                                                                                                                                                    "confidence": {
                                                                                                                                                      "Europe": 0.001279792510289308,
                                                                                                                                                      "South America": 0.9979100452021498
                                                                                                                                                    },
                                                                                                                                                    "entropy": 0.01739875908900718,
                                                                                                                                                    "value": "South America"
                                                                                                                                                  },
                                                                                                                                                  "num_date": {
                                                                                                                                                    "confidence": [
                                                                                                                                                      2020.1402569717102,
                                                                                                                                                      2020.5045646403569
                                                                                                                                                    ],
                                                                                                                                                    "value": 2020.4377243922816
                                                                                                                                                  },
                                                                                                                                                  "subclade_membership": {
                                                                                                                                                    "value": "20B"
                                                                                                                                                  }
                                                                                                                                                }
                                                                                                                                              },
                                                                                                                                              {
                                                                                                                                                "branch_attrs": {
                                                                                                                                                  "labels": {
                                                                                                                                                    "aa": "ORF1a: L2235P"
                                                                                                                                                  },
                                                                                                                                                  "mutations": {
                                                                                                                                                    "ORF1a": [
                                                                                                                                                      "L2235P"
                                                                                                                                                    ],
                                                                                                                                                    "nuc": [
                                                                                                                                                      "T4924C",
                                                                                                                                                      "T6969C",
                                                                                                                                                      "C12085T"
                                                                                                                                                    ]
                                                                                                                                                  }
                                                                                                                                                },
                                                                                                                                                "children": [
                                                                                                                                                  {
                                                                                                                                                    "branch_attrs": {
                                                                                                                                                      "mutations": {}
                                                                                                                                                    },
                                                                                                                                                    "name": "Chile/AT-CMM-ATAC20/2020",
                                                                                                                                                    "node_attrs": {
                                                                                                                                                      "author": {
                                                                                                                                                        "author": "Echeverr\u00eda C et al",
                                                                                                                                                        "value": "Echeverr\u00eda C et al"
                                                                                                                                                      },
                                                                                                                                                      "clade_membership": {
                                                                                                                                                        "value": "20B"
                                                                                                                                                      },
                                                                                                                                                      "country": {
                                                                                                                                                        "value": "Chile"
                                                                                                                                                      },
                                                                                                                                                      "div": 13,
                                                                                                                                                      "division": {
                                                                                                                                                        "value": "Atacama"
                                                                                                                                                      },
                                                                                                                                                      "division_exposure": {
                                                                                                                                                        "value": "Atacama"
                                                                                                                                                      },
                                                                                                                                                      "gisaid_epi_isl": {
                                                                                                                                                        "value": "EPI_ISL_626565"
                                                                                                                                                      },
                                                                                                                                                      "host": {
                                                                                                                                                        "value": "Human"
                                                                                                                                                      },
                                                                                                                                                      "custom_location": {
                                                                                                                                                        "confidence": {
                                                                                                                                                          "South America": 1.0
                                                                                                                                                        },
                                                                                                                                                        "entropy": -1.000088900581841e-12,
                                                                                                                                                        "value": "South America"
                                                                                                                                                      },
                                                                                                                                                      "location": {
                                                                                                                                                        "value": "Copiapo"
                                                                                                                                                      },
                                                                                                                                                      "num_date": {
                                                                                                                                                        "confidence": [
                                                                                                                                                          2020.5669398907103,
                                                                                                                                                          2020.5669398907103
                                                                                                                                                        ],
                                                                                                                                                        "value": 2020.5669398907103
                                                                                                                                                      },
                                                                                                                                                      "originating_lab": {
                                                                                                                                                        "value": "Laboratorio de Biolog\u00eda Molecular, Facultad de Medicina, Universidad de Atacama, Copiapo, Chile/ FONDAP CRG, Universidad Andr\u00e9s Bello, Santiago, Chile"
                                                                                                                                                      },
                                                                                                                                                      "pangolin_lineage": {
                                                                                                                                                        "value": "N.4"
                                                                                                                                                      },
                                                                                                                                                      "recency": {
                                                                                                                                                        "value": "Older"
                                                                                                                                                      },
                                                                                                                                                      "region": {
                                                                                                                                                        "value": "South America"
                                                                                                                                                      },
                                                                                                                                                      "region_exposure": {
                                                                                                                                                        "value": "South America"
                                                                                                                                                      },

                                                                                                                                                      "subclade_membership": {
                                                                                                                                                        "value": "20B"
                                                                                                                                                      },
                                                                                                                                                      "submitting_lab": {
                                                                                                                                                        "value": "Center for Mathematical Modeling and Center for Genome Regulation. Santiago, Chile"
                                                                                                                                                      },
                                                                                                                                                      "url": "https://www.gisaid.org"
                                                                                                                                                    }
                                                                                                                                                  },
                                                                                                                                                  {
                                                                                                                                                    "branch_attrs": {
                                                                                                                                                      "mutations": {
                                                                                                                                                        "nuc": [
                                                                                                                                                          "C29686T"
                                                                                                                                                        ]
                                                                                                                                                      }
                                                                                                                                                    },
                                                                                                                                                    "children": [
                                                                                                                                                      {
                                                                                                                                                        "branch_attrs": {
                                                                                                                                                          "labels": {
                                                                                                                                                            "aa": "ORF1a: K262E, L454R"
                                                                                                                                                          },
                                                                                                                                                          "mutations": {
                                                                                                                                                            "ORF1a": [
                                                                                                                                                              "K262E",
                                                                                                                                                              "L454R"
                                                                                                                                                            ],
                                                                                                                                                            "nuc": [
                                                                                                                                                              "A1049G",
                                                                                                                                                              "T1626G",
                                                                                                                                                              "C12241T"
                                                                                                                                                            ]
                                                                                                                                                          }
                                                                                                                                                        },
                                                                                                                                                        "name": "Chile/AT-CMM-ATAC06/2020",
                                                                                                                                                        "node_attrs": {
                                                                                                                                                          "author": {
                                                                                                                                                            "author": "Echeverr\u00eda C et al",
                                                                                                                                                            "value": "Echeverr\u00eda C et al"
                                                                                                                                                          },
                                                                                                                                                          "clade_membership": {
                                                                                                                                                            "value": "20B"
                                                                                                                                                          },
                                                                                                                                                          "country": {
                                                                                                                                                            "value": "Chile"
                                                                                                                                                          },
                                                                                                                                                          "div": 17,
                                                                                                                                                          "division": {
                                                                                                                                                            "value": "Atacama"
                                                                                                                                                          },
                                                                                                                                                          "division_exposure": {
                                                                                                                                                            "value": "Atacama"
                                                                                                                                                          },
                                                                                                                                                          "gisaid_epi_isl": {
                                                                                                                                                            "value": "EPI_ISL_626552"
                                                                                                                                                          },
                                                                                                                                                          "host": {
                                                                                                                                                            "value": "Human"
                                                                                                                                                          },
                                                                                                                                                          "custom_location": {
                                                                                                                                                            "confidence": {
                                                                                                                                                              "South America": 0.9999999999999999
                                                                                                                                                            },
                                                                                                                                                            "entropy": -9.99866855976916e-13,
                                                                                                                                                            "value": "South America"
                                                                                                                                                          },
                                                                                                                                                          "location": {
                                                                                                                                                            "value": "Tierra Amarilla"
                                                                                                                                                          },
                                                                                                                                                          "num_date": {
                                                                                                                                                            "confidence": [
                                                                                                                                                              2020.5560109289618,
                                                                                                                                                              2020.5560109289618
                                                                                                                                                            ],
                                                                                                                                                            "value": 2020.5560109289618
                                                                                                                                                          },
                                                                                                                                                          "originating_lab": {
                                                                                                                                                            "value": "Laboratorio de Biolog\u00eda Molecular, Facultad de Medicina, Universidad de Atacama, Copiapo, Chile/ FONDAP CRG, Universidad Andr\u00e9s Bello, Santiago, Chile"
                                                                                                                                                          },
                                                                                                                                                          "pangolin_lineage": {
                                                                                                                                                            "value": "N.4"
                                                                                                                                                          },
                                                                                                                                                          "recency": {
                                                                                                                                                            "value": "Older"
                                                                                                                                                          },
                                                                                                                                                          "region": {
                                                                                                                                                            "value": "South America"
                                                                                                                                                          },
                                                                                                                                                          "region_exposure": {
                                                                                                                                                            "value": "South America"
                                                                                                                                                          },

                                                                                                                                                          "subclade_membership": {
                                                                                                                                                            "value": "20B"
                                                                                                                                                          },
                                                                                                                                                          "submitting_lab": {
                                                                                                                                                            "value": "Center for Mathematical Modeling and Center for Genome Regulation. Santiago, Chile"
                                                                                                                                                          },
                                                                                                                                                          "url": "https://www.gisaid.org"
                                                                                                                                                        }
                                                                                                                                                      },
                                                                                                                                                      {
                                                                                                                                                        "branch_attrs": {
                                                                                                                                                          "mutations": {
                                                                                                                                                            "nuc": [
                                                                                                                                                              "C12439T"
                                                                                                                                                            ]
                                                                                                                                                          }
                                                                                                                                                        },
                                                                                                                                                        "name": "Chile/AT-CMM-ATAC11/2020",
                                                                                                                                                        "node_attrs": {
                                                                                                                                                          "author": {
                                                                                                                                                            "author": "Echeverr\u00eda C et al",
                                                                                                                                                            "value": "Echeverr\u00eda C et al"
                                                                                                                                                          },
                                                                                                                                                          "clade_membership": {
                                                                                                                                                            "value": "20B"
                                                                                                                                                          },
                                                                                                                                                          "country": {
                                                                                                                                                            "value": "Chile"
                                                                                                                                                          },
                                                                                                                                                          "div": 15,
                                                                                                                                                          "division": {
                                                                                                                                                            "value": "Atacama"
                                                                                                                                                          },
                                                                                                                                                          "division_exposure": {
                                                                                                                                                            "value": "Atacama"
                                                                                                                                                          },
                                                                                                                                                          "gisaid_epi_isl": {
                                                                                                                                                            "value": "EPI_ISL_626557"
                                                                                                                                                          },
                                                                                                                                                          "host": {
                                                                                                                                                            "value": "Human"
                                                                                                                                                          },
                                                                                                                                                          "custom_location": {
                                                                                                                                                            "confidence": {
                                                                                                                                                              "South America": 0.9999999999999999
                                                                                                                                                            },
                                                                                                                                                            "entropy": -9.99866855976916e-13,
                                                                                                                                                            "value": "South America"
                                                                                                                                                          },
                                                                                                                                                          "location": {
                                                                                                                                                            "value": "Caldera"
                                                                                                                                                          },
                                                                                                                                                          "num_date": {
                                                                                                                                                            "confidence": [
                                                                                                                                                              2020.5997267759562,
                                                                                                                                                              2020.5997267759562
                                                                                                                                                            ],
                                                                                                                                                            "value": 2020.5997267759562
                                                                                                                                                          },
                                                                                                                                                          "originating_lab": {
                                                                                                                                                            "value": "Laboratorio de Biolog\u00eda Molecular, Facultad de Medicina, Universidad de Atacama, Copiapo, Chile/ FONDAP CRG, Universidad Andr\u00e9s Bello, Santiago, Chile"
                                                                                                                                                          },
                                                                                                                                                          "pangolin_lineage": {
                                                                                                                                                            "value": "N.4"
                                                                                                                                                          },
                                                                                                                                                          "recency": {
                                                                                                                                                            "value": "Older"
                                                                                                                                                          },
                                                                                                                                                          "region": {
                                                                                                                                                            "value": "South America"
                                                                                                                                                          },
                                                                                                                                                          "region_exposure": {
                                                                                                                                                            "value": "South America"
                                                                                                                                                          },

                                                                                                                                                          "subclade_membership": {
                                                                                                                                                            "value": "20B"
                                                                                                                                                          },
                                                                                                                                                          "submitting_lab": {
                                                                                                                                                            "value": "Center for Mathematical Modeling and Center for Genome Regulation. Santiago, Chile"
                                                                                                                                                          },
                                                                                                                                                          "url": "https://www.gisaid.org"
                                                                                                                                                        }
                                                                                                                                                      }
                                                                                                                                                    ],
                                                                                                                                                    "name": "NODE_0003673",
                                                                                                                                                    "node_attrs": {
                                                                                                                                                      "clade_membership": {
                                                                                                                                                        "value": "20B"
                                                                                                                                                      },
                                                                                                                                                      "div": 14,
                                                                                                                                                      "custom_location": {
                                                                                                                                                        "confidence": {
                                                                                                                                                          "Europe": 0.0012114191483540973,
                                                                                                                                                          "South America": 0.9981859591791405
                                                                                                                                                        },
                                                                                                                                                        "entropy": 0.015219627476593877,
                                                                                                                                                        "value": "South America"
                                                                                                                                                      },
                                                                                                                                                      "num_date": {
                                                                                                                                                        "confidence": [
                                                                                                                                                          2020.4415063471395,
                                                                                                                                                          2020.5471581900217
                                                                                                                                                        ],
                                                                                                                                                        "value": 2020.5181149620096
                                                                                                                                                      },
                                                                                                                                                      "subclade_membership": {
                                                                                                                                                        "value": "20B"
                                                                                                                                                      }
                                                                                                                                                    }
                                                                                                                                                  }
                                                                                                                                                ],
                                                                                                                                                "name": "NODE_0003672",
                                                                                                                                                "node_attrs": {
                                                                                                                                                  "clade_membership": {
                                                                                                                                                    "value": "20B"
                                                                                                                                                  },
                                                                                                                                                  "div": 13,
                                                                                                                                                  "custom_location": {
                                                                                                                                                    "confidence": {
                                                                                                                                                      "Europe": 0.0013999219152194971,
                                                                                                                                                      "South America": 0.9977341139681296
                                                                                                                                                    },
                                                                                                                                                    "entropy": 0.01865827823220087,
                                                                                                                                                    "value": "South America"
                                                                                                                                                  },
                                                                                                                                                  "num_date": {
                                                                                                                                                    "confidence": [
                                                                                                                                                      2020.4025016816188,
                                                                                                                                                      2020.5360017804053
                                                                                                                                                    ],
                                                                                                                                                    "value": 2020.494434638219
                                                                                                                                                  },
                                                                                                                                                  "subclade_membership": {
                                                                                                                                                    "value": "20B"
                                                                                                                                                  }
                                                                                                                                                }
                                                                                                                                              }
                                                                                                                                            ],
                                                                                                                                            "name": "NODE_0002627",
                                                                                                                                            "node_attrs": {
                                                                                                                                              "clade_membership": {
                                                                                                                                                "value": "20B"
                                                                                                                                              },
                                                                                                                                              "div": 10,
                                                                                                                                              "custom_location": {
                                                                                                                                                "confidence": {
                                                                                                                                                  "Brazil": 0.003773798313504246,
                                                                                                                                                  "Europe": 0.00206725320096166,
                                                                                                                                                  "South America": 0.9935012668467139
                                                                                                                                                },
                                                                                                                                                "entropy": 0.045844905553432,
                                                                                                                                                "value": "South America"
                                                                                                                                              },
                                                                                                                                              "num_date": {
                                                                                                                                                "confidence": [
                                                                                                                                                  2020.141538006427,
                                                                                                                                                  2020.481496195784
                                                                                                                                                ],
                                                                                                                                                "value": 2020.3963922610046
                                                                                                                                              },
                                                                                                                                              "subclade_membership": {
                                                                                                                                                "value": "20B"
                                                                                                                                              }
                                                                                                                                            }
                                                                                                                                          }
                                                                                                                                        ],
                                                                                                                                        "name": "NODE_0003671",
                                                                                                                                        "node_attrs": {
                                                                                                                                          "clade_membership": {
                                                                                                                                            "value": "20B"
                                                                                                                                          },
                                                                                                                                          "div": 10,
                                                                                                                                          "custom_location": {
                                                                                                                                            "confidence": {
                                                                                                                                              "Brazil": 0.05660851008998332,
                                                                                                                                              "Europe": 0.005047771693561649,
                                                                                                                                              "South America": 0.9364529552568565
                                                                                                                                            },
                                                                                                                                            "entropy": 0.26501913614689065,
                                                                                                                                            "value": "South America"
                                                                                                                                          },
                                                                                                                                          "num_date": {
                                                                                                                                            "confidence": [
                                                                                                                                              2020.1406323001033,
                                                                                                                                              2020.4747791671691
                                                                                                                                            ],
                                                                                                                                            "value": 2020.3710235645485
                                                                                                                                          },
                                                                                                                                          "subclade_membership": {
                                                                                                                                            "value": "20B"
                                                                                                                                          }
                                                                                                                                        }
                                                                                                                                      }
                                                                                                                                    ],
                                                                                                                                    "name": "NODE_0002621",
                                                                                                                                    "node_attrs": {
                                                                                                                                      "clade_membership": {
                                                                                                                                        "value": "20B"
                                                                                                                                      },
                                                                                                                                      "div": 9,
                                                                                                                                      "custom_location": {
                                                                                                                                        "confidence": {
                                                                                                                                          "Brazil": 0.9279071955671577,
                                                                                                                                          "Europe": 0.0011108805209324919,
                                                                                                                                          "Rio Grande do Sul": 0.02631812907112684,
                                                                                                                                          "South America": 0.044395692234252805
                                                                                                                                        },
                                                                                                                                        "entropy": 0.31345824233860997,
                                                                                                                                        "value": "Brazil"
                                                                                                                                      },
                                                                                                                                      "num_date": {
                                                                                                                                        "confidence": [
                                                                                                                                          2020.1607075903405,
                                                                                                                                          2020.3490338670233
                                                                                                                                        ],
                                                                                                                                        "value": 2020.3207691164323
                                                                                                                                      },
                                                                                                                                      "subclade_membership": {
                                                                                                                                        "value": "20B"
                                                                                                                                      }
                                                                                                                                    }
                                                                                                                                  },
                                                                                                                                  {
                                                                                                                                    "branch_attrs": {
                                                                                                                                      "labels": {
                                                                                                                                        "aa": "ORF1b: Y113H"
                                                                                                                                      },
                                                                                                                                      "mutations": {
                                                                                                                                        "ORF1b": [
                                                                                                                                          "Y113H"
                                                                                                                                        ],
                                                                                                                                        "nuc": [
                                                                                                                                          "T13804C"
                                                                                                                                        ]
                                                                                                                                      }
                                                                                                                                    },
                                                                                                                                    "children": [
                                                                                                                                      {
                                                                                                                                        "branch_attrs": {
                                                                                                                                          "labels": {
                                                                                                                                            "aa": "ORF1b: V1419L; S: A852S"
                                                                                                                                          },
                                                                                                                                          "mutations": {
                                                                                                                                            "ORF1b": [
                                                                                                                                              "V1419L"
                                                                                                                                            ],
                                                                                                                                            "S": [
                                                                                                                                              "A852S"
                                                                                                                                            ],
                                                                                                                                            "nuc": [
                                                                                                                                              "G17722T",
                                                                                                                                              "T20151C",
                                                                                                                                              "G24116T"
                                                                                                                                            ]
                                                                                                                                          }
                                                                                                                                        },
                                                                                                                                        "name": "Brazil/0523CVL/2020",
                                                                                                                                        "node_attrs": {

                                                                                                                                          "author": {
                                                                                                                                            "author": "Sant'Anna et al.",
                                                                                                                                            "value": "Sant'Anna et al."
                                                                                                                                          },
                                                                                                                                          "clade_membership": {
                                                                                                                                            "value": "20B"
                                                                                                                                          },
                                                                                                                                          "country": {
                                                                                                                                            "value": "Brazil"
                                                                                                                                          },
                                                                                                                                          "div": 13,
                                                                                                                                          "division": {
                                                                                                                                            "value": "Rio Grande do Sul"
                                                                                                                                          },
                                                                                                                                          "division_exposure": {
                                                                                                                                            "value": "Rio Grande do Sul"
                                                                                                                                          },
                                                                                                                                          "host": {
                                                                                                                                            "value": "human"
                                                                                                                                          },
                                                                                                                                          "custom_location": {
                                                                                                                                            "confidence": {
                                                                                                                                              "Rio Grande do Sul": 1.0
                                                                                                                                            },
                                                                                                                                            "entropy": -1.000088900581841e-12,
                                                                                                                                            "value": "Rio Grande do Sul"
                                                                                                                                          },
                                                                                                                                          "location": {
                                                                                                                                            "value": "Canoas"
                                                                                                                                          },
                                                                                                                                          "num_date": {
                                                                                                                                            "confidence": [
                                                                                                                                              2020.3647540983607,
                                                                                                                                              2020.3647540983607
                                                                                                                                            ],
                                                                                                                                            "value": 2020.3647540983607
                                                                                                                                          },
                                                                                                                                          "originating_lab": {
                                                                                                                                            "value": "Hospital Universit\u00e1rio de Canoas"
                                                                                                                                          },
                                                                                                                                          "pangolin_lineage": {
                                                                                                                                            "value": "B.1.1.33"
                                                                                                                                          },
                                                                                                                                          "recency": {
                                                                                                                                            "value": "1-2 days ago"
                                                                                                                                          },
                                                                                                                                          "regiao": {
                                                                                                                                            "value": "canoas"
                                                                                                                                          },
                                                                                                                                          "region": {
                                                                                                                                            "value": "South America"
                                                                                                                                          },
                                                                                                                                          "region_exposure": {
                                                                                                                                            "value": "South America"
                                                                                                                                          },

                                                                                                                                          "subclade_membership": {
                                                                                                                                            "value": "20B"
                                                                                                                                          },
                                                                                                                                          "submitting_lab": {
                                                                                                                                            "value": "epiclin"
                                                                                                                                          }
                                                                                                                                        }
                                                                                                                                      },
                                                                                                                                      {
                                                                                                                                        "branch_attrs": {
                                                                                                                                          "labels": {
                                                                                                                                            "aa": "ORF1a: P254L; ORF1b: A2623S"
                                                                                                                                          },
                                                                                                                                          "mutations": {
                                                                                                                                            "ORF1a": [
                                                                                                                                              "P254L"
                                                                                                                                            ],
                                                                                                                                            "ORF1b": [
                                                                                                                                              "A2623S"
                                                                                                                                            ],
                                                                                                                                            "nuc": [
                                                                                                                                              "C1026T",
                                                                                                                                              "C10228T",
                                                                                                                                              "C14688T",
                                                                                                                                              "C19113T",
                                                                                                                                              "G21334T",
                                                                                                                                              "G29422T"
                                                                                                                                            ]
                                                                                                                                          }
                                                                                                                                        },
                                                                                                                                        "name": "Brazil/8715CVL/2020",
                                                                                                                                        "node_attrs": {

                                                                                                                                          "author": {
                                                                                                                                            "author": "Sant'Anna et al.",
                                                                                                                                            "value": "Sant'Anna et al."
                                                                                                                                          },
                                                                                                                                          "clade_membership": {
                                                                                                                                            "value": "20B"
                                                                                                                                          },
                                                                                                                                          "country": {
                                                                                                                                            "value": "Brazil"
                                                                                                                                          },
                                                                                                                                          "div": 16,
                                                                                                                                          "division": {
                                                                                                                                            "value": "Rio Grande do Sul"
                                                                                                                                          },
                                                                                                                                          "division_exposure": {
                                                                                                                                            "value": "Rio Grande do Sul"
                                                                                                                                          },
                                                                                                                                          "host": {
                                                                                                                                            "value": "human"
                                                                                                                                          },
                                                                                                                                          "custom_location": {
                                                                                                                                            "confidence": {
                                                                                                                                              "Rio Grande do Sul": 1.0
                                                                                                                                            },
                                                                                                                                            "entropy": -1.000088900581841e-12,
                                                                                                                                            "value": "Rio Grande do Sul"
                                                                                                                                          },
                                                                                                                                          "location": {
                                                                                                                                            "value": "Canoas"
                                                                                                                                          },
                                                                                                                                          "num_date": {
                                                                                                                                            "confidence": [
                                                                                                                                              2020.5532786885246,
                                                                                                                                              2020.5532786885246
                                                                                                                                            ],
                                                                                                                                            "value": 2020.5532786885246
                                                                                                                                          },
                                                                                                                                          "originating_lab": {
                                                                                                                                            "value": "Diretoria de Vigil\u00e2ncia em Sa\u00fade"
                                                                                                                                          },
                                                                                                                                          "pangolin_lineage": {
                                                                                                                                            "value": "B.1.1.33"
                                                                                                                                          },
                                                                                                                                          "recency": {
                                                                                                                                            "value": "1-2 days ago"
                                                                                                                                          },
                                                                                                                                          "regiao": {
                                                                                                                                            "value": "canoas"
                                                                                                                                          },
                                                                                                                                          "region": {
                                                                                                                                            "value": "South America"
                                                                                                                                          },
                                                                                                                                          "region_exposure": {
                                                                                                                                            "value": "South America"
                                                                                                                                          },

                                                                                                                                          "subclade_membership": {
                                                                                                                                            "value": "20B"
                                                                                                                                          },
                                                                                                                                          "submitting_lab": {
                                                                                                                                            "value": "epiclin"
                                                                                                                                          }
                                                                                                                                        }
                                                                                                                                      },
                                                                                                                                      {
                                                                                                                                        "branch_attrs": {
                                                                                                                                          "mutations": {}
                                                                                                                                        },
                                                                                                                                        "children": [
                                                                                                                                          {
                                                                                                                                            "branch_attrs": {
                                                                                                                                              "labels": {
                                                                                                                                                "aa": "ORF1a: K3353R"
                                                                                                                                              },
                                                                                                                                              "mutations": {
                                                                                                                                                "ORF1a": [
                                                                                                                                                  "K3353R"
                                                                                                                                                ],
                                                                                                                                                "nuc": [
                                                                                                                                                  "A10323G"
                                                                                                                                                ]
                                                                                                                                              }
                                                                                                                                            },
                                                                                                                                            "name": "Brazil/0743CVL/2020",
                                                                                                                                            "node_attrs": {

                                                                                                                                              "author": {
                                                                                                                                                "author": "Sant'Anna et al.",
                                                                                                                                                "value": "Sant'Anna et al."
                                                                                                                                              },
                                                                                                                                              "clade_membership": {
                                                                                                                                                "value": "20B"
                                                                                                                                              },
                                                                                                                                              "country": {
                                                                                                                                                "value": "Brazil"
                                                                                                                                              },
                                                                                                                                              "div": 11,
                                                                                                                                              "division": {
                                                                                                                                                "value": "Rio Grande do Sul"
                                                                                                                                              },
                                                                                                                                              "division_exposure": {
                                                                                                                                                "value": "Rio Grande do Sul"
                                                                                                                                              },
                                                                                                                                              "host": {
                                                                                                                                                "value": "human"
                                                                                                                                              },
                                                                                                                                              "custom_location": {
                                                                                                                                                "confidence": {
                                                                                                                                                  "Rio Grande do Sul": 1.0
                                                                                                                                                },
                                                                                                                                                "entropy": -1.000088900581841e-12,
                                                                                                                                                "value": "Rio Grande do Sul"
                                                                                                                                              },
                                                                                                                                              "location": {
                                                                                                                                                "value": "Novo Hamburgo"
                                                                                                                                              },
                                                                                                                                              "num_date": {
                                                                                                                                                "confidence": [
                                                                                                                                                  2020.386612021858,
                                                                                                                                                  2020.386612021858
                                                                                                                                                ],
                                                                                                                                                "value": 2020.386612021858
                                                                                                                                              },
                                                                                                                                              "originating_lab": {
                                                                                                                                                "value": "Hospital Regina"
                                                                                                                                              },
                                                                                                                                              "pangolin_lineage": {
                                                                                                                                                "value": "B.1.1.33"
                                                                                                                                              },
                                                                                                                                              "recency": {
                                                                                                                                                "value": "1-2 days ago"
                                                                                                                                              },
                                                                                                                                              "regiao": {
                                                                                                                                                "value": "novo_hamburgo"
                                                                                                                                              },
                                                                                                                                              "region": {
                                                                                                                                                "value": "South America"
                                                                                                                                              },
                                                                                                                                              "region_exposure": {
                                                                                                                                                "value": "South America"
                                                                                                                                              },

                                                                                                                                              "subclade_membership": {
                                                                                                                                                "value": "20B"
                                                                                                                                              },
                                                                                                                                              "submitting_lab": {
                                                                                                                                                "value": "epiclin"
                                                                                                                                              }
                                                                                                                                            }
                                                                                                                                          },
                                                                                                                                          {
                                                                                                                                            "branch_attrs": {
                                                                                                                                              "mutations": {}
                                                                                                                                            },
                                                                                                                                            "children": [
                                                                                                                                              {
                                                                                                                                                "branch_attrs": {
                                                                                                                                                  "labels": {
                                                                                                                                                    "aa": "ORF1a: S3673N"
                                                                                                                                                  },
                                                                                                                                                  "mutations": {
                                                                                                                                                    "ORF1a": [
                                                                                                                                                      "S3673N"
                                                                                                                                                    ],
                                                                                                                                                    "nuc": [
                                                                                                                                                      "G11283A"
                                                                                                                                                    ]
                                                                                                                                                  }
                                                                                                                                                },
                                                                                                                                                "children": [
                                                                                                                                                  {
                                                                                                                                                    "branch_attrs": {
                                                                                                                                                      "labels": {
                                                                                                                                                        "aa": "S: T791I"
                                                                                                                                                      },
                                                                                                                                                      "mutations": {
                                                                                                                                                        "S": [
                                                                                                                                                          "T791I"
                                                                                                                                                        ],
                                                                                                                                                        "nuc": [
                                                                                                                                                          "C23934T"
                                                                                                                                                        ]
                                                                                                                                                      }
                                                                                                                                                    },
                                                                                                                                                    "name": "Brazil/3112CVL/2020",
                                                                                                                                                    "node_attrs": {

                                                                                                                                                      "author": {
                                                                                                                                                        "author": "Sant'Anna et al.",
                                                                                                                                                        "value": "Sant'Anna et al."
                                                                                                                                                      },
                                                                                                                                                      "clade_membership": {
                                                                                                                                                        "value": "20B"
                                                                                                                                                      },
                                                                                                                                                      "country": {
                                                                                                                                                        "value": "Brazil"
                                                                                                                                                      },
                                                                                                                                                      "div": 12,
                                                                                                                                                      "division": {
                                                                                                                                                        "value": "Rio Grande do Sul"
                                                                                                                                                      },
                                                                                                                                                      "division_exposure": {
                                                                                                                                                        "value": "Rio Grande do Sul"
                                                                                                                                                      },
                                                                                                                                                      "host": {
                                                                                                                                                        "value": "human"
                                                                                                                                                      },
                                                                                                                                                      "custom_location": {
                                                                                                                                                        "confidence": {
                                                                                                                                                          "Rio Grande do Sul": 0.9999999999999999
                                                                                                                                                        },
                                                                                                                                                        "entropy": -9.99866855976916e-13,
                                                                                                                                                        "value": "Rio Grande do Sul"
                                                                                                                                                      },
                                                                                                                                                      "location": {
                                                                                                                                                        "value": "Canoas"
                                                                                                                                                      },
                                                                                                                                                      "num_date": {
                                                                                                                                                        "confidence": [
                                                                                                                                                          2020.47131147541,
                                                                                                                                                          2020.47131147541
                                                                                                                                                        ],
                                                                                                                                                        "value": 2020.47131147541
                                                                                                                                                      },
                                                                                                                                                      "originating_lab": {
                                                                                                                                                        "value": "Diretoria de Vigil\u00e2ncia em Sa\u00fade"
                                                                                                                                                      },
                                                                                                                                                      "pangolin_lineage": {
                                                                                                                                                        "value": "B.1.1.33"
                                                                                                                                                      },
                                                                                                                                                      "recency": {
                                                                                                                                                        "value": "1-2 days ago"
                                                                                                                                                      },
                                                                                                                                                      "regiao": {
                                                                                                                                                        "value": "canoas"
                                                                                                                                                      },
                                                                                                                                                      "region": {
                                                                                                                                                        "value": "South America"
                                                                                                                                                      },
                                                                                                                                                      "region_exposure": {
                                                                                                                                                        "value": "South America"
                                                                                                                                                      },

                                                                                                                                                      "subclade_membership": {
                                                                                                                                                        "value": "20B"
                                                                                                                                                      },
                                                                                                                                                      "submitting_lab": {
                                                                                                                                                        "value": "epiclin"
                                                                                                                                                      }
                                                                                                                                                    }
                                                                                                                                                  },
                                                                                                                                                  {
                                                                                                                                                    "branch_attrs": {
                                                                                                                                                      "mutations": {
                                                                                                                                                        "nuc": [
                                                                                                                                                          "T4066C",
                                                                                                                                                          "C19524T"
                                                                                                                                                        ]
                                                                                                                                                      }
                                                                                                                                                    },
                                                                                                                                                    "name": "Brazil/6378CVL/2020",
                                                                                                                                                    "node_attrs": {

                                                                                                                                                      "author": {
                                                                                                                                                        "author": "Sant'Anna et al.",
                                                                                                                                                        "value": "Sant'Anna et al."
                                                                                                                                                      },
                                                                                                                                                      "clade_membership": {
                                                                                                                                                        "value": "20B"
                                                                                                                                                      },
                                                                                                                                                      "country": {
                                                                                                                                                        "value": "Brazil"
                                                                                                                                                      },
                                                                                                                                                      "div": 13,
                                                                                                                                                      "division": {
                                                                                                                                                        "value": "Rio Grande do Sul"
                                                                                                                                                      },
                                                                                                                                                      "division_exposure": {
                                                                                                                                                        "value": "Rio Grande do Sul"
                                                                                                                                                      },
                                                                                                                                                      "host": {
                                                                                                                                                        "value": "human"
                                                                                                                                                      },
                                                                                                                                                      "custom_location": {
                                                                                                                                                        "confidence": {
                                                                                                                                                          "Rio Grande do Sul": 0.9999999999999999
                                                                                                                                                        },
                                                                                                                                                        "entropy": -9.99866855976916e-13,
                                                                                                                                                        "value": "Rio Grande do Sul"
                                                                                                                                                      },
                                                                                                                                                      "location": {
                                                                                                                                                        "value": "Parob\u00e9"
                                                                                                                                                      },
                                                                                                                                                      "num_date": {
                                                                                                                                                        "confidence": [
                                                                                                                                                          2020.5232240437158,
                                                                                                                                                          2020.5232240437158
                                                                                                                                                        ],
                                                                                                                                                        "value": 2020.5232240437158
                                                                                                                                                      },
                                                                                                                                                      "originating_lab": {
                                                                                                                                                        "value": "Unidade de Atendimento DST AIDS TB e Han"
                                                                                                                                                      },
                                                                                                                                                      "pangolin_lineage": {
                                                                                                                                                        "value": "B.1.1.33"
                                                                                                                                                      },
                                                                                                                                                      "recency": {
                                                                                                                                                        "value": "1-2 days ago"
                                                                                                                                                      },
                                                                                                                                                      "regiao": {
                                                                                                                                                        "value": "taquara"
                                                                                                                                                      },
                                                                                                                                                      "region": {
                                                                                                                                                        "value": "South America"
                                                                                                                                                      },
                                                                                                                                                      "region_exposure": {
                                                                                                                                                        "value": "South America"
                                                                                                                                                      },

                                                                                                                                                      "subclade_membership": {
                                                                                                                                                        "value": "20B"
                                                                                                                                                      },
                                                                                                                                                      "submitting_lab": {
                                                                                                                                                        "value": "epiclin"
                                                                                                                                                      }
                                                                                                                                                    }
                                                                                                                                                  }
                                                                                                                                                ],
                                                                                                                                                "name": "NODE_0003784",
                                                                                                                                                "node_attrs": {
                                                                                                                                                  "clade_membership": {
                                                                                                                                                    "value": "20B"
                                                                                                                                                  },
                                                                                                                                                  "div": 11,
                                                                                                                                                  "custom_location": {
                                                                                                                                                    "confidence": {
                                                                                                                                                      "Rio Grande do Sul": 0.9992077975427414
                                                                                                                                                    },
                                                                                                                                                    "entropy": 0.0064567015701561155,
                                                                                                                                                    "value": "Rio Grande do Sul"
                                                                                                                                                  },
                                                                                                                                                  "num_date": {
                                                                                                                                                    "confidence": [
                                                                                                                                                      2020.3906814219674,
                                                                                                                                                      2020.4712170347843
                                                                                                                                                    ],
                                                                                                                                                    "value": 2020.438284115849
                                                                                                                                                  },
                                                                                                                                                  "subclade_membership": {
                                                                                                                                                    "value": "20B"
                                                                                                                                                  }
                                                                                                                                                }
                                                                                                                                              },
                                                                                                                                              {
                                                                                                                                                "branch_attrs": {
                                                                                                                                                  "mutations": {}
                                                                                                                                                },
                                                                                                                                                "children": [
                                                                                                                                                  {
                                                                                                                                                    "branch_attrs": {
                                                                                                                                                      "labels": {
                                                                                                                                                        "aa": "ORF8: R52I"
                                                                                                                                                      },
                                                                                                                                                      "mutations": {
                                                                                                                                                        "ORF8": [
                                                                                                                                                          "R52I"
                                                                                                                                                        ],
                                                                                                                                                        "nuc": [
                                                                                                                                                          "G28048T"
                                                                                                                                                        ]
                                                                                                                                                      }
                                                                                                                                                    },
                                                                                                                                                    "name": "Brazil/3094CVL/2020",
                                                                                                                                                    "node_attrs": {

                                                                                                                                                      "author": {
                                                                                                                                                        "author": "Sant'Anna et al.",
                                                                                                                                                        "value": "Sant'Anna et al."
                                                                                                                                                      },
                                                                                                                                                      "clade_membership": {
                                                                                                                                                        "value": "20B"
                                                                                                                                                      },
                                                                                                                                                      "country": {
                                                                                                                                                        "value": "Brazil"
                                                                                                                                                      },
                                                                                                                                                      "div": 11,
                                                                                                                                                      "division": {
                                                                                                                                                        "value": "Rio Grande do Sul"
                                                                                                                                                      },
                                                                                                                                                      "division_exposure": {
                                                                                                                                                        "value": "Rio Grande do Sul"
                                                                                                                                                      },
                                                                                                                                                      "host": {
                                                                                                                                                        "value": "human"
                                                                                                                                                      },
                                                                                                                                                      "custom_location": {
                                                                                                                                                        "confidence": {
                                                                                                                                                          "Rio Grande do Sul": 1.0
                                                                                                                                                        },
                                                                                                                                                        "entropy": -1.000088900581841e-12,
                                                                                                                                                        "value": "Rio Grande do Sul"
                                                                                                                                                      },
                                                                                                                                                      "location": {
                                                                                                                                                        "value": "Canoas"
                                                                                                                                                      },
                                                                                                                                                      "num_date": {
                                                                                                                                                        "confidence": [
                                                                                                                                                          2020.4685792349726,
                                                                                                                                                          2020.4685792349726
                                                                                                                                                        ],
                                                                                                                                                        "value": 2020.4685792349726
                                                                                                                                                      },
                                                                                                                                                      "originating_lab": {
                                                                                                                                                        "value": "Diretoria de Vigil\u00e2ncia em Sa\u00fade"
                                                                                                                                                      },
                                                                                                                                                      "pangolin_lineage": {
                                                                                                                                                        "value": "B.1.1.33"
                                                                                                                                                      },
                                                                                                                                                      "recency": {
                                                                                                                                                        "value": "1-2 days ago"
                                                                                                                                                      },
                                                                                                                                                      "regiao": {
                                                                                                                                                        "value": "canoas"
                                                                                                                                                      },
                                                                                                                                                      "region": {
                                                                                                                                                        "value": "South America"
                                                                                                                                                      },
                                                                                                                                                      "region_exposure": {
                                                                                                                                                        "value": "South America"
                                                                                                                                                      },

                                                                                                                                                      "subclade_membership": {
                                                                                                                                                        "value": "20B"
                                                                                                                                                      },
                                                                                                                                                      "submitting_lab": {
                                                                                                                                                        "value": "epiclin"
                                                                                                                                                      }
                                                                                                                                                    }
                                                                                                                                                  },
                                                                                                                                                  {
                                                                                                                                                    "branch_attrs": {
                                                                                                                                                      "mutations": {}
                                                                                                                                                    },
                                                                                                                                                    "children": [
                                                                                                                                                      {
                                                                                                                                                        "branch_attrs": {
                                                                                                                                                          "labels": {
                                                                                                                                                            "aa": "ORF1b: P2169S"
                                                                                                                                                          },
                                                                                                                                                          "mutations": {
                                                                                                                                                            "ORF1b": [
                                                                                                                                                              "P2169S"
                                                                                                                                                            ],
                                                                                                                                                            "nuc": [
                                                                                                                                                              "C19972T",
                                                                                                                                                              "T20871A",
                                                                                                                                                              "G24928T",
                                                                                                                                                              "C29750T"
                                                                                                                                                            ]
                                                                                                                                                          }
                                                                                                                                                        },
                                                                                                                                                        "children": [
                                                                                                                                                          {
                                                                                                                                                            "branch_attrs": {
                                                                                                                                                              "mutations": {}
                                                                                                                                                            },
                                                                                                                                                            "name": "Brazil/RS-24285/2020",
                                                                                                                                                            "node_attrs": {

                                                                                                                                                              "author": {
                                                                                                                                                                "author": "Vin\u00edcius Bonetti Franceschi et al",
                                                                                                                                                                "value": "Vin\u00edcius Bonetti Franceschi et al"
                                                                                                                                                              },
                                                                                                                                                              "clade_membership": {
                                                                                                                                                                "value": "20B"
                                                                                                                                                              },
                                                                                                                                                              "country": {
                                                                                                                                                                "value": "Brazil"
                                                                                                                                                              },
                                                                                                                                                              "div": 14,
                                                                                                                                                              "division": {
                                                                                                                                                                "value": "Rio Grande do Sul"
                                                                                                                                                              },
                                                                                                                                                              "division_exposure": {
                                                                                                                                                                "value": "Rio Grande do Sul"
                                                                                                                                                              },
                                                                                                                                                              "gisaid_epi_isl": {
                                                                                                                                                                "value": "EPI_ISL_831913"
                                                                                                                                                              },
                                                                                                                                                              "host": {
                                                                                                                                                                "value": "Human"
                                                                                                                                                              },
                                                                                                                                                              "custom_location": {
                                                                                                                                                                "confidence": {
                                                                                                                                                                  "Rio Grande do Sul": 1.0
                                                                                                                                                                },
                                                                                                                                                                "entropy": -1.000088900581841e-12,
                                                                                                                                                                "value": "Rio Grande do Sul"
                                                                                                                                                              },
                                                                                                                                                              "location": {
                                                                                                                                                                "value": "Esteio"
                                                                                                                                                              },
                                                                                                                                                              "num_date": {
                                                                                                                                                                "confidence": [
                                                                                                                                                                  2020.646174863388,
                                                                                                                                                                  2020.646174863388
                                                                                                                                                                ],
                                                                                                                                                                "value": 2020.646174863388
                                                                                                                                                              },
                                                                                                                                                              "originating_lab": {
                                                                                                                                                                "value": "Laborat\u00f3rio de Microbiologia Molecular - Universidade FEEVALE"
                                                                                                                                                              },
                                                                                                                                                              "pangolin_lineage": {
                                                                                                                                                                "value": "N.4"
                                                                                                                                                              },
                                                                                                                                                              "recency": {
                                                                                                                                                                "value": "Older"
                                                                                                                                                              },
                                                                                                                                                              "region": {
                                                                                                                                                                "value": "South America"
                                                                                                                                                              },
                                                                                                                                                              "region_exposure": {
                                                                                                                                                                "value": "South America"
                                                                                                                                                              },

                                                                                                                                                              "subclade_membership": {
                                                                                                                                                                "value": "20B"
                                                                                                                                                              },
                                                                                                                                                              "submitting_lab": {
                                                                                                                                                                "value": "Universidade Federal de Ci\u00eancias da Sa\u00fade de Porto Alegre"
                                                                                                                                                              },
                                                                                                                                                              "url": "https://www.gisaid.org"
                                                                                                                                                            }
                                                                                                                                                          },
                                                                                                                                                          {
                                                                                                                                                            "branch_attrs": {
                                                                                                                                                              "labels": {
                                                                                                                                                                "aa": "N: G238C"
                                                                                                                                                              },
                                                                                                                                                              "mutations": {
                                                                                                                                                                "N": [
                                                                                                                                                                  "G238C"
                                                                                                                                                                ],
                                                                                                                                                                "nuc": [
                                                                                                                                                                  "G28985T"
                                                                                                                                                                ]
                                                                                                                                                              }
                                                                                                                                                            },
                                                                                                                                                            "children": [
                                                                                                                                                              {
                                                                                                                                                                "branch_attrs": {
                                                                                                                                                                  "mutations": {
                                                                                                                                                                    "nuc": [
                                                                                                                                                                      "G26690A"
                                                                                                                                                                    ]
                                                                                                                                                                  }
                                                                                                                                                                },
                                                                                                                                                                "name": "Brazil/23262CVL/2020",
                                                                                                                                                                "node_attrs": {

                                                                                                                                                                  "author": {
                                                                                                                                                                    "author": "Sant'Anna et al.",
                                                                                                                                                                    "value": "Sant'Anna et al."
                                                                                                                                                                  },
                                                                                                                                                                  "clade_membership": {
                                                                                                                                                                    "value": "20B"
                                                                                                                                                                  },
                                                                                                                                                                  "country": {
                                                                                                                                                                    "value": "Brazil"
                                                                                                                                                                  },
                                                                                                                                                                  "div": 16,
                                                                                                                                                                  "division": {
                                                                                                                                                                    "value": "Rio Grande do Sul"
                                                                                                                                                                  },
                                                                                                                                                                  "division_exposure": {
                                                                                                                                                                    "value": "Rio Grande do Sul"
                                                                                                                                                                  },
                                                                                                                                                                  "host": {
                                                                                                                                                                    "value": "human"
                                                                                                                                                                  },
                                                                                                                                                                  "custom_location": {
                                                                                                                                                                    "confidence": {
                                                                                                                                                                      "Rio Grande do Sul": 0.9999999999999999
                                                                                                                                                                    },
                                                                                                                                                                    "entropy": -9.99866855976916e-13,
                                                                                                                                                                    "value": "Rio Grande do Sul"
                                                                                                                                                                  },
                                                                                                                                                                  "location": {
                                                                                                                                                                    "value": "S\u00e3o Leopoldo"
                                                                                                                                                                  },
                                                                                                                                                                  "num_date": {
                                                                                                                                                                    "confidence": [
                                                                                                                                                                      2020.7773224043715,
                                                                                                                                                                      2020.7773224043715
                                                                                                                                                                    ],
                                                                                                                                                                    "value": 2020.7773224043715
                                                                                                                                                                  },
                                                                                                                                                                  "originating_lab": {
                                                                                                                                                                    "value": "SECRETARIA MUNICIPAL DE SAUDE DE SAO LEOPOLDO"
                                                                                                                                                                  },
                                                                                                                                                                  "pangolin_lineage": {
                                                                                                                                                                    "value": "B.1.1.33"
                                                                                                                                                                  },
                                                                                                                                                                  "recency": {
                                                                                                                                                                    "value": "1-2 days ago"
                                                                                                                                                                  },
                                                                                                                                                                  "regiao": {
                                                                                                                                                                    "value": "novo_hamburgo"
                                                                                                                                                                  },
                                                                                                                                                                  "region": {
                                                                                                                                                                    "value": "South America"
                                                                                                                                                                  },
                                                                                                                                                                  "region_exposure": {
                                                                                                                                                                    "value": "South America"
                                                                                                                                                                  },

                                                                                                                                                                  "subclade_membership": {
                                                                                                                                                                    "value": "20B"
                                                                                                                                                                  },
                                                                                                                                                                  "submitting_lab": {
                                                                                                                                                                    "value": "epiclin"
                                                                                                                                                                  }
                                                                                                                                                                }
                                                                                                                                                              },
                                                                                                                                                              {
                                                                                                                                                                "branch_attrs": {
                                                                                                                                                                  "labels": {
                                                                                                                                                                    "aa": "ORF7a: P45Q"
                                                                                                                                                                  },
                                                                                                                                                                  "mutations": {
                                                                                                                                                                    "ORF7a": [
                                                                                                                                                                      "P45Q"
                                                                                                                                                                    ],
                                                                                                                                                                    "nuc": [
                                                                                                                                                                      "C27527A"
                                                                                                                                                                    ]
                                                                                                                                                                  }
                                                                                                                                                                },
                                                                                                                                                                "name": "Brazil/22308CVL/2020",
                                                                                                                                                                "node_attrs": {

                                                                                                                                                                  "author": {
                                                                                                                                                                    "author": "Sant'Anna et al.",
                                                                                                                                                                    "value": "Sant'Anna et al."
                                                                                                                                                                  },
                                                                                                                                                                  "clade_membership": {
                                                                                                                                                                    "value": "20B"
                                                                                                                                                                  },
                                                                                                                                                                  "country": {
                                                                                                                                                                    "value": "Brazil"
                                                                                                                                                                  },
                                                                                                                                                                  "div": 16,
                                                                                                                                                                  "division": {
                                                                                                                                                                    "value": "Rio Grande do Sul"
                                                                                                                                                                  },
                                                                                                                                                                  "division_exposure": {
                                                                                                                                                                    "value": "Rio Grande do Sul"
                                                                                                                                                                  },
                                                                                                                                                                  "host": {
                                                                                                                                                                    "value": "human"
                                                                                                                                                                  },
                                                                                                                                                                  "custom_location": {
                                                                                                                                                                    "confidence": {
                                                                                                                                                                      "Rio Grande do Sul": 0.9999999999999999
                                                                                                                                                                    },
                                                                                                                                                                    "entropy": -9.99866855976916e-13,
                                                                                                                                                                    "value": "Rio Grande do Sul"
                                                                                                                                                                  },
                                                                                                                                                                  "location": {
                                                                                                                                                                    "value": "Novo Hamburgo"
                                                                                                                                                                  },
                                                                                                                                                                  "num_date": {
                                                                                                                                                                    "confidence": [
                                                                                                                                                                      2020.7636612021859,
                                                                                                                                                                      2020.7636612021859
                                                                                                                                                                    ],
                                                                                                                                                                    "value": 2020.7636612021859
                                                                                                                                                                  },
                                                                                                                                                                  "originating_lab": {
                                                                                                                                                                    "value": "FUNDACAO DE SAUDE PUBLICA DE NOVO HAMBURGO FSNH"
                                                                                                                                                                  },
                                                                                                                                                                  "pangolin_lineage": {
                                                                                                                                                                    "value": "B.1.1.33"
                                                                                                                                                                  },
                                                                                                                                                                  "recency": {
                                                                                                                                                                    "value": "1-2 days ago"
                                                                                                                                                                  },
                                                                                                                                                                  "regiao": {
                                                                                                                                                                    "value": "novo_hamburgo"
                                                                                                                                                                  },
                                                                                                                                                                  "region": {
                                                                                                                                                                    "value": "South America"
                                                                                                                                                                  },
                                                                                                                                                                  "region_exposure": {
                                                                                                                                                                    "value": "South America"
                                                                                                                                                                  },

                                                                                                                                                                  "subclade_membership": {
                                                                                                                                                                    "value": "20B"
                                                                                                                                                                  },
                                                                                                                                                                  "submitting_lab": {
                                                                                                                                                                    "value": "epiclin"
                                                                                                                                                                  }
                                                                                                                                                                }
                                                                                                                                                              },
                                                                                                                                                              {
                                                                                                                                                                "branch_attrs": {
                                                                                                                                                                  "mutations": {
                                                                                                                                                                    "nuc": [
                                                                                                                                                                      "C26907T"
                                                                                                                                                                    ]
                                                                                                                                                                  }
                                                                                                                                                                },
                                                                                                                                                                "name": "Brazil/22353CVL/2020",
                                                                                                                                                                "node_attrs": {

                                                                                                                                                                  "author": {
                                                                                                                                                                    "author": "Sant'Anna et al.",
                                                                                                                                                                    "value": "Sant'Anna et al."
                                                                                                                                                                  },
                                                                                                                                                                  "clade_membership": {
                                                                                                                                                                    "value": "20B"
                                                                                                                                                                  },
                                                                                                                                                                  "country": {
                                                                                                                                                                    "value": "Brazil"
                                                                                                                                                                  },
                                                                                                                                                                  "div": 16,
                                                                                                                                                                  "division": {
                                                                                                                                                                    "value": "Rio Grande do Sul"
                                                                                                                                                                  },
                                                                                                                                                                  "division_exposure": {
                                                                                                                                                                    "value": "Rio Grande do Sul"
                                                                                                                                                                  },
                                                                                                                                                                  "host": {
                                                                                                                                                                    "value": "human"
                                                                                                                                                                  },
                                                                                                                                                                  "custom_location": {
                                                                                                                                                                    "confidence": {
                                                                                                                                                                      "Rio Grande do Sul": 0.9999999999999999
                                                                                                                                                                    },
                                                                                                                                                                    "entropy": -9.99866855976916e-13,
                                                                                                                                                                    "value": "Rio Grande do Sul"
                                                                                                                                                                  },
                                                                                                                                                                  "location": {
                                                                                                                                                                    "value": "Sapucaia do Sul"
                                                                                                                                                                  },
                                                                                                                                                                  "num_date": {
                                                                                                                                                                    "confidence": [
                                                                                                                                                                      2020.766393442623,
                                                                                                                                                                      2020.766393442623
                                                                                                                                                                    ],
                                                                                                                                                                    "value": 2020.766393442623
                                                                                                                                                                  },
                                                                                                                                                                  "originating_lab": {
                                                                                                                                                                    "value": "UNIDADE DE PRONTO ATENDIMENTO DE SAPUCAIA DO SUL UPA"
                                                                                                                                                                  },
                                                                                                                                                                  "pangolin_lineage": {
                                                                                                                                                                    "value": "B.1.1.33"
                                                                                                                                                                  },
                                                                                                                                                                  "recency": {
                                                                                                                                                                    "value": "1-2 days ago"
                                                                                                                                                                  },
                                                                                                                                                                  "regiao": {
                                                                                                                                                                    "value": "canoas"
                                                                                                                                                                  },
                                                                                                                                                                  "region": {
                                                                                                                                                                    "value": "South America"
                                                                                                                                                                  },
                                                                                                                                                                  "region_exposure": {
                                                                                                                                                                    "value": "South America"
                                                                                                                                                                  },

                                                                                                                                                                  "subclade_membership": {
                                                                                                                                                                    "value": "20B"
                                                                                                                                                                  },
                                                                                                                                                                  "submitting_lab": {
                                                                                                                                                                    "value": "epiclin"
                                                                                                                                                                  }
                                                                                                                                                                }
                                                                                                                                                              },
                                                                                                                                                              {
                                                                                                                                                                "branch_attrs": {
                                                                                                                                                                  "labels": {
                                                                                                                                                                    "aa": "ORF1a: G432S, I3055T"
                                                                                                                                                                  },
                                                                                                                                                                  "mutations": {
                                                                                                                                                                    "ORF1a": [
                                                                                                                                                                      "G432S",
                                                                                                                                                                      "I3055T"
                                                                                                                                                                    ],
                                                                                                                                                                    "nuc": [
                                                                                                                                                                      "G1559A",
                                                                                                                                                                      "T9429C",
                                                                                                                                                                      "G29543T"
                                                                                                                                                                    ]
                                                                                                                                                                  }
                                                                                                                                                                },
                                                                                                                                                                "name": "Brazil/28811CVL/2020",
                                                                                                                                                                "node_attrs": {

                                                                                                                                                                  "author": {
                                                                                                                                                                    "author": "Sant'Anna et al.",
                                                                                                                                                                    "value": "Sant'Anna et al."
                                                                                                                                                                  },
                                                                                                                                                                  "clade_membership": {
                                                                                                                                                                    "value": "20B"
                                                                                                                                                                  },
                                                                                                                                                                  "country": {
                                                                                                                                                                    "value": "Brazil"
                                                                                                                                                                  },
                                                                                                                                                                  "div": 18,
                                                                                                                                                                  "division": {
                                                                                                                                                                    "value": "Rio Grande do Sul"
                                                                                                                                                                  },
                                                                                                                                                                  "division_exposure": {
                                                                                                                                                                    "value": "Rio Grande do Sul"
                                                                                                                                                                  },
                                                                                                                                                                  "host": {
                                                                                                                                                                    "value": "human"
                                                                                                                                                                  },
                                                                                                                                                                  "custom_location": {
                                                                                                                                                                    "confidence": {
                                                                                                                                                                      "Rio Grande do Sul": 0.9999999999999999
                                                                                                                                                                    },
                                                                                                                                                                    "entropy": -9.99866855976916e-13,
                                                                                                                                                                    "value": "Rio Grande do Sul"
                                                                                                                                                                  },
                                                                                                                                                                  "location": {
                                                                                                                                                                    "value": "Camaqu\u00e3"
                                                                                                                                                                  },
                                                                                                                                                                  "num_date": {
                                                                                                                                                                    "confidence": [
                                                                                                                                                                      2020.8510928961748,
                                                                                                                                                                      2020.8510928961748
                                                                                                                                                                    ],
                                                                                                                                                                    "value": 2020.8510928961748
                                                                                                                                                                  },
                                                                                                                                                                  "originating_lab": {
                                                                                                                                                                    "value": "DIRETORIA DE VIGILANCIA EM SAUDE"
                                                                                                                                                                  },
                                                                                                                                                                  "pangolin_lineage": {
                                                                                                                                                                    "value": "B.1.1.33"
                                                                                                                                                                  },
                                                                                                                                                                  "recency": {
                                                                                                                                                                    "value": "1-2 days ago"
                                                                                                                                                                  },
                                                                                                                                                                  "regiao": {
                                                                                                                                                                    "value": "porto_alegre"
                                                                                                                                                                  },
                                                                                                                                                                  "region": {
                                                                                                                                                                    "value": "South America"
                                                                                                                                                                  },
                                                                                                                                                                  "region_exposure": {
                                                                                                                                                                    "value": "South America"
                                                                                                                                                                  },

                                                                                                                                                                  "subclade_membership": {
                                                                                                                                                                    "value": "20B"
                                                                                                                                                                  },
                                                                                                                                                                  "submitting_lab": {
                                                                                                                                                                    "value": "epiclin"
                                                                                                                                                                  }
                                                                                                                                                                }
                                                                                                                                                              }
                                                                                                                                                            ],
                                                                                                                                                            "name": "NODE_0003776",
                                                                                                                                                            "node_attrs": {
                                                                                                                                                              "clade_membership": {
                                                                                                                                                                "value": "20B"
                                                                                                                                                              },
                                                                                                                                                              "div": 15,
                                                                                                                                                              "custom_location": {
                                                                                                                                                                "confidence": {
                                                                                                                                                                  "Rio Grande do Sul": 0.9999923393479865
                                                                                                                                                                },
                                                                                                                                                                "entropy": 9.789950070470996e-05,
                                                                                                                                                                "value": "Rio Grande do Sul"
                                                                                                                                                              },
                                                                                                                                                              "num_date": {
                                                                                                                                                                "confidence": [
                                                                                                                                                                  2020.6934843094784,
                                                                                                                                                                  2020.7636612021859
                                                                                                                                                                ],
                                                                                                                                                                "value": 2020.7305675843124
                                                                                                                                                              },
                                                                                                                                                              "subclade_membership": {
                                                                                                                                                                "value": "20B"
                                                                                                                                                              }
                                                                                                                                                            }
                                                                                                                                                          }
                                                                                                                                                        ],
                                                                                                                                                        "name": "NODE_0003775",
                                                                                                                                                        "node_attrs": {
                                                                                                                                                          "clade_membership": {
                                                                                                                                                            "value": "20B"
                                                                                                                                                          },
                                                                                                                                                          "div": 14,
                                                                                                                                                          "custom_location": {
                                                                                                                                                            "confidence": {
                                                                                                                                                              "Brazil": 0.0018413889933633534,
                                                                                                                                                              "Rio Grande do Sul": 0.9981570732926068
                                                                                                                                                            },
                                                                                                                                                            "entropy": 0.013458620655226133,
                                                                                                                                                            "value": "Rio Grande do Sul"
                                                                                                                                                          },
                                                                                                                                                          "num_date": {
                                                                                                                                                            "confidence": [
                                                                                                                                                              2020.593941400075,
                                                                                                                                                              2020.646174863388
                                                                                                                                                            ],
                                                                                                                                                            "value": 2020.646174863388
                                                                                                                                                          },
                                                                                                                                                          "subclade_membership": {
                                                                                                                                                            "value": "20B"
                                                                                                                                                          }
                                                                                                                                                        }
                                                                                                                                                      },
                                                                                                                                                      {
                                                                                                                                                        "branch_attrs": {
                                                                                                                                                          "mutations": {}
                                                                                                                                                        },
                                                                                                                                                        "children": [
                                                                                                                                                          {
                                                                                                                                                            "branch_attrs": {
                                                                                                                                                              "mutations": {
                                                                                                                                                                "nuc": [
                                                                                                                                                                  "G19872T"
                                                                                                                                                                ]
                                                                                                                                                              }
                                                                                                                                                            },
                                                                                                                                                            "children": [
                                                                                                                                                              {
                                                                                                                                                                "branch_attrs": {
                                                                                                                                                                  "labels": {
                                                                                                                                                                    "aa": "ORF1a: L778W"
                                                                                                                                                                  },
                                                                                                                                                                  "mutations": {
                                                                                                                                                                    "ORF1a": [
                                                                                                                                                                      "L778W"
                                                                                                                                                                    ],
                                                                                                                                                                    "nuc": [
                                                                                                                                                                      "T2598G"
                                                                                                                                                                    ]
                                                                                                                                                                  }
                                                                                                                                                                },
                                                                                                                                                                "name": "Brazil/MS-1261/2020",
                                                                                                                                                                "node_attrs": {

                                                                                                                                                                  "author": {
                                                                                                                                                                    "author": "Claudio Tavares Sacchi et al",
                                                                                                                                                                    "value": "Claudio Tavares Sacchi et al"
                                                                                                                                                                  },
                                                                                                                                                                  "clade_membership": {
                                                                                                                                                                    "value": "20B"
                                                                                                                                                                  },
                                                                                                                                                                  "country": {
                                                                                                                                                                    "value": "Brazil"
                                                                                                                                                                  },
                                                                                                                                                                  "div": 12,
                                                                                                                                                                  "division": {
                                                                                                                                                                    "value": "Mato Grosso do Sul"
                                                                                                                                                                  },
                                                                                                                                                                  "division_exposure": {
                                                                                                                                                                    "value": "Mato Grosso do Sul"
                                                                                                                                                                  },
                                                                                                                                                                  "gisaid_epi_isl": {
                                                                                                                                                                    "value": "EPI_ISL_1040835"
                                                                                                                                                                  },
                                                                                                                                                                  "host": {
                                                                                                                                                                    "value": "Human"
                                                                                                                                                                  },
                                                                                                                                                                  "custom_location": {
                                                                                                                                                                    "confidence": {
                                                                                                                                                                      "Brazil": 0.9999999999999999
                                                                                                                                                                    },
                                                                                                                                                                    "entropy": -9.99866855976916e-13,
                                                                                                                                                                    "value": "Brazil"
                                                                                                                                                                  },
                                                                                                                                                                  "location": {
                                                                                                                                                                    "value": "Campo Grande"
                                                                                                                                                                  },
                                                                                                                                                                  "num_date": {
                                                                                                                                                                    "confidence": [
                                                                                                                                                                      2020.717213114754,
                                                                                                                                                                      2020.717213114754
                                                                                                                                                                    ],
                                                                                                                                                                    "value": 2020.717213114754
                                                                                                                                                                  },
                                                                                                                                                                  "originating_lab": {
                                                                                                                                                                    "value": "LACEN do Mato Grosso do Sul"
                                                                                                                                                                  },
                                                                                                                                                                  "pangolin_lineage": {
                                                                                                                                                                    "value": "B.1.1.33"
                                                                                                                                                                  },
                                                                                                                                                                  "recency": {
                                                                                                                                                                    "value": "One week ago"
                                                                                                                                                                  },
                                                                                                                                                                  "region": {
                                                                                                                                                                    "value": "South America"
                                                                                                                                                                  },
                                                                                                                                                                  "region_exposure": {
                                                                                                                                                                    "value": "South America"
                                                                                                                                                                  },

                                                                                                                                                                  "subclade_membership": {
                                                                                                                                                                    "value": "20B"
                                                                                                                                                                  },
                                                                                                                                                                  "submitting_lab": {
                                                                                                                                                                    "value": "Instituto Adolfo Lutz, Interdiciplinary Procedures Center, Strategic Laboratory"
                                                                                                                                                                  },
                                                                                                                                                                  "url": "https://www.gisaid.org"
                                                                                                                                                                }
                                                                                                                                                              },
                                                                                                                                                              {
                                                                                                                                                                "branch_attrs": {
                                                                                                                                                                  "mutations": {
                                                                                                                                                                    "nuc": [
                                                                                                                                                                      "T20391G"
                                                                                                                                                                    ]
                                                                                                                                                                  }
                                                                                                                                                                },
                                                                                                                                                                "children": [
                                                                                                                                                                  {
                                                                                                                                                                    "branch_attrs": {
                                                                                                                                                                      "labels": {
                                                                                                                                                                        "aa": "ORF1a: A2614V; ORF1b: D1815Y; ORF6: Y31C; S: D215G"
                                                                                                                                                                      },
                                                                                                                                                                      "mutations": {
                                                                                                                                                                        "ORF1a": [
                                                                                                                                                                          "A2614V"
                                                                                                                                                                        ],
                                                                                                                                                                        "ORF1b": [
                                                                                                                                                                          "D1815Y"
                                                                                                                                                                        ],
                                                                                                                                                                        "ORF6": [
                                                                                                                                                                          "Y31C"
                                                                                                                                                                        ],
                                                                                                                                                                        "S": [
                                                                                                                                                                          "D215G"
                                                                                                                                                                        ],
                                                                                                                                                                        "nuc": [
                                                                                                                                                                          "C8106T",
                                                                                                                                                                          "G18315A",
                                                                                                                                                                          "G18910T",
                                                                                                                                                                          "A22206G",
                                                                                                                                                                          "A27293G"
                                                                                                                                                                        ]
                                                                                                                                                                      }
                                                                                                                                                                    },
                                                                                                                                                                    "name": "Brazil/MS-1262/2020",
                                                                                                                                                                    "node_attrs": {

                                                                                                                                                                      "author": {
                                                                                                                                                                        "author": "Claudio Tavares Sacchi et al",
                                                                                                                                                                        "value": "Claudio Tavares Sacchi et al"
                                                                                                                                                                      },
                                                                                                                                                                      "clade_membership": {
                                                                                                                                                                        "value": "20B"
                                                                                                                                                                      },
                                                                                                                                                                      "country": {
                                                                                                                                                                        "value": "Brazil"
                                                                                                                                                                      },
                                                                                                                                                                      "div": 17,
                                                                                                                                                                      "division": {
                                                                                                                                                                        "value": "Mato Grosso do Sul"
                                                                                                                                                                      },
                                                                                                                                                                      "division_exposure": {
                                                                                                                                                                        "value": "Mato Grosso do Sul"
                                                                                                                                                                      },
                                                                                                                                                                      "gisaid_epi_isl": {
                                                                                                                                                                        "value": "EPI_ISL_1040836"
                                                                                                                                                                      },
                                                                                                                                                                      "host": {
                                                                                                                                                                        "value": "Human"
                                                                                                                                                                      },
                                                                                                                                                                      "custom_location": {
                                                                                                                                                                        "confidence": {
                                                                                                                                                                          "Brazil": 1.0
                                                                                                                                                                        },
                                                                                                                                                                        "entropy": -1.000088900581841e-12,
                                                                                                                                                                        "value": "Brazil"
                                                                                                                                                                      },
                                                                                                                                                                      "location": {
                                                                                                                                                                        "value": "Campo Grande"
                                                                                                                                                                      },
                                                                                                                                                                      "num_date": {
                                                                                                                                                                        "confidence": [
                                                                                                                                                                          2020.714480874317,
                                                                                                                                                                          2020.714480874317
                                                                                                                                                                        ],
                                                                                                                                                                        "value": 2020.714480874317
                                                                                                                                                                      },
                                                                                                                                                                      "originating_lab": {
                                                                                                                                                                        "value": "LACEN do Mato Grosso do Sul"
                                                                                                                                                                      },
                                                                                                                                                                      "pangolin_lineage": {
                                                                                                                                                                        "value": "B.1.1.33"
                                                                                                                                                                      },
                                                                                                                                                                      "recency": {
                                                                                                                                                                        "value": "One week ago"
                                                                                                                                                                      },
                                                                                                                                                                      "region": {
                                                                                                                                                                        "value": "South America"
                                                                                                                                                                      },
                                                                                                                                                                      "region_exposure": {
                                                                                                                                                                        "value": "South America"
                                                                                                                                                                      },

                                                                                                                                                                      "subclade_membership": {
                                                                                                                                                                        "value": "20B"
                                                                                                                                                                      },
                                                                                                                                                                      "submitting_lab": {
                                                                                                                                                                        "value": "Instituto Adolfo Lutz, Interdiciplinary Procedures Center, Strategic Laboratory"
                                                                                                                                                                      },
                                                                                                                                                                      "url": "https://www.gisaid.org"
                                                                                                                                                                    }
                                                                                                                                                                  },
                                                                                                                                                                  {
                                                                                                                                                                    "branch_attrs": {
                                                                                                                                                                      "labels": {
                                                                                                                                                                        "aa": "N: S193I; ORF1b: A1521S"
                                                                                                                                                                      },
                                                                                                                                                                      "mutations": {
                                                                                                                                                                        "N": [
                                                                                                                                                                          "S193I"
                                                                                                                                                                        ],
                                                                                                                                                                        "ORF1b": [
                                                                                                                                                                          "A1521S"
                                                                                                                                                                        ],
                                                                                                                                                                        "nuc": [
                                                                                                                                                                          "G18028T",
                                                                                                                                                                          "A18969G",
                                                                                                                                                                          "G28851T"
                                                                                                                                                                        ]
                                                                                                                                                                      }
                                                                                                                                                                    },
                                                                                                                                                                    "name": "Brazil/MS-1269/2020",
                                                                                                                                                                    "node_attrs": {

                                                                                                                                                                      "author": {
                                                                                                                                                                        "author": "Claudio Tavares Sacchi et al",
                                                                                                                                                                        "value": "Claudio Tavares Sacchi et al"
                                                                                                                                                                      },
                                                                                                                                                                      "clade_membership": {
                                                                                                                                                                        "value": "20B"
                                                                                                                                                                      },
                                                                                                                                                                      "country": {
                                                                                                                                                                        "value": "Brazil"
                                                                                                                                                                      },
                                                                                                                                                                      "div": 15,
                                                                                                                                                                      "division": {
                                                                                                                                                                        "value": "Mato Grosso do Sul"
                                                                                                                                                                      },
                                                                                                                                                                      "division_exposure": {
                                                                                                                                                                        "value": "Mato Grosso do Sul"
                                                                                                                                                                      },
                                                                                                                                                                      "gisaid_epi_isl": {
                                                                                                                                                                        "value": "EPI_ISL_1040843"
                                                                                                                                                                      },
                                                                                                                                                                      "host": {
                                                                                                                                                                        "value": "Human"
                                                                                                                                                                      },
                                                                                                                                                                      "custom_location": {
                                                                                                                                                                        "confidence": {
                                                                                                                                                                          "Brazil": 1.0
                                                                                                                                                                        },
                                                                                                                                                                        "entropy": -1.000088900581841e-12,
                                                                                                                                                                        "value": "Brazil"
                                                                                                                                                                      },
                                                                                                                                                                      "location": {
                                                                                                                                                                        "value": "Figueirao"
                                                                                                                                                                      },
                                                                                                                                                                      "num_date": {
                                                                                                                                                                        "confidence": [
                                                                                                                                                                          2020.6543715846994,
                                                                                                                                                                          2020.6543715846994
                                                                                                                                                                        ],
                                                                                                                                                                        "value": 2020.6543715846994
                                                                                                                                                                      },
                                                                                                                                                                      "originating_lab": {
                                                                                                                                                                        "value": "LACEN do Mato Grosso do Sul"
                                                                                                                                                                      },
                                                                                                                                                                      "pangolin_lineage": {
                                                                                                                                                                        "value": "B.1.1.33"
                                                                                                                                                                      },
                                                                                                                                                                      "recency": {
                                                                                                                                                                        "value": "One week ago"
                                                                                                                                                                      },
                                                                                                                                                                      "region": {
                                                                                                                                                                        "value": "South America"
                                                                                                                                                                      },
                                                                                                                                                                      "region_exposure": {
                                                                                                                                                                        "value": "South America"
                                                                                                                                                                      },

                                                                                                                                                                      "subclade_membership": {
                                                                                                                                                                        "value": "20B"
                                                                                                                                                                      },
                                                                                                                                                                      "submitting_lab": {
                                                                                                                                                                        "value": "Instituto Adolfo Lutz, Interdiciplinary Procedures Center, Strategic Laboratory"
                                                                                                                                                                      },
                                                                                                                                                                      "url": "https://www.gisaid.org"
                                                                                                                                                                    }
                                                                                                                                                                  }
                                                                                                                                                                ],
                                                                                                                                                                "name": "NODE_0003781",
                                                                                                                                                                "node_attrs": {
                                                                                                                                                                  "clade_membership": {
                                                                                                                                                                    "value": "20B"
                                                                                                                                                                  },
                                                                                                                                                                  "div": 12,
                                                                                                                                                                  "custom_location": {
                                                                                                                                                                    "confidence": {
                                                                                                                                                                      "Brazil": 0.9922537278855025,
                                                                                                                                                                      "Rio Grande do Sul": 0.0076134281187219596
                                                                                                                                                                    },
                                                                                                                                                                    "entropy": 0.046091865820505215,
                                                                                                                                                                    "value": "Brazil"
                                                                                                                                                                  },
                                                                                                                                                                  "num_date": {
                                                                                                                                                                    "confidence": [
                                                                                                                                                                      2020.526372729581,
                                                                                                                                                                      2020.633094111199
                                                                                                                                                                    ],
                                                                                                                                                                    "value": 2020.5904317881623
                                                                                                                                                                  },
                                                                                                                                                                  "subclade_membership": {
                                                                                                                                                                    "value": "20B"
                                                                                                                                                                  }
                                                                                                                                                                }
                                                                                                                                                              }
                                                                                                                                                            ],
                                                                                                                                                            "name": "NODE_0003780",
                                                                                                                                                            "node_attrs": {
                                                                                                                                                              "clade_membership": {
                                                                                                                                                                "value": "20B"
                                                                                                                                                              },
                                                                                                                                                              "div": 11,
                                                                                                                                                              "custom_location": {
                                                                                                                                                                "confidence": {
                                                                                                                                                                  "Brazil": 0.9197620804348569,
                                                                                                                                                                  "Rio Grande do Sul": 0.08001786556444734
                                                                                                                                                                },
                                                                                                                                                                "entropy": 0.28097031994713617,
                                                                                                                                                                "value": "Brazil"
                                                                                                                                                              },
                                                                                                                                                              "num_date": {
                                                                                                                                                                "confidence": [
                                                                                                                                                                  2020.4959482115844,
                                                                                                                                                                  2020.6222900761752
                                                                                                                                                                ],
                                                                                                                                                                "value": 2020.555582482454
                                                                                                                                                              },
                                                                                                                                                              "subclade_membership": {
                                                                                                                                                                "value": "20B"
                                                                                                                                                              }
                                                                                                                                                            }
                                                                                                                                                          },
                                                                                                                                                          {
                                                                                                                                                            "branch_attrs": {
                                                                                                                                                              "mutations": {}
                                                                                                                                                            },
                                                                                                                                                            "children": [
                                                                                                                                                              {
                                                                                                                                                                "branch_attrs": {
                                                                                                                                                                  "labels": {
                                                                                                                                                                    "aa": "ORF8: V32A"
                                                                                                                                                                  },
                                                                                                                                                                  "mutations": {
                                                                                                                                                                    "ORF8": [
                                                                                                                                                                      "V32A"
                                                                                                                                                                    ],
                                                                                                                                                                    "nuc": [
                                                                                                                                                                      "G15372T",
                                                                                                                                                                      "T27988C",
                                                                                                                                                                      "T29341C",
                                                                                                                                                                      "A29761-",
                                                                                                                                                                      "C29762-",
                                                                                                                                                                      "A29763-",
                                                                                                                                                                      "G29764-",
                                                                                                                                                                      "T29765-",
                                                                                                                                                                      "G29766-",
                                                                                                                                                                      "A29767-"
                                                                                                                                                                    ]
                                                                                                                                                                  }
                                                                                                                                                                },
                                                                                                                                                                "children": [
                                                                                                                                                                  {
                                                                                                                                                                    "branch_attrs": {
                                                                                                                                                                      "mutations": {}
                                                                                                                                                                    },
                                                                                                                                                                    "name": "Brazil/17027CVL/2020",
                                                                                                                                                                    "node_attrs": {

                                                                                                                                                                      "author": {
                                                                                                                                                                        "author": "Sant'Anna et al.",
                                                                                                                                                                        "value": "Sant'Anna et al."
                                                                                                                                                                      },
                                                                                                                                                                      "clade_membership": {
                                                                                                                                                                        "value": "20B"
                                                                                                                                                                      },
                                                                                                                                                                      "country": {
                                                                                                                                                                        "value": "Brazil"
                                                                                                                                                                      },
                                                                                                                                                                      "div": 13,
                                                                                                                                                                      "division": {
                                                                                                                                                                        "value": "Rio Grande do Sul"
                                                                                                                                                                      },
                                                                                                                                                                      "division_exposure": {
                                                                                                                                                                        "value": "Rio Grande do Sul"
                                                                                                                                                                      },
                                                                                                                                                                      "host": {
                                                                                                                                                                        "value": "human"
                                                                                                                                                                      },
                                                                                                                                                                      "custom_location": {
                                                                                                                                                                        "confidence": {
                                                                                                                                                                          "Rio Grande do Sul": 1.0
                                                                                                                                                                        },
                                                                                                                                                                        "entropy": -1.000088900581841e-12,
                                                                                                                                                                        "value": "Rio Grande do Sul"
                                                                                                                                                                      },
                                                                                                                                                                      "location": {
                                                                                                                                                                        "value": "Parob\u00e9"
                                                                                                                                                                      },
                                                                                                                                                                      "num_date": {
                                                                                                                                                                        "confidence": [
                                                                                                                                                                          2020.6653005464482,
                                                                                                                                                                          2020.6653005464482
                                                                                                                                                                        ],
                                                                                                                                                                        "value": 2020.6653005464482
                                                                                                                                                                      },
                                                                                                                                                                      "originating_lab": {
                                                                                                                                                                        "value": "HOSPITAL SAO FRANCISCO DE ASSIS"
                                                                                                                                                                      },
                                                                                                                                                                      "pangolin_lineage": {
                                                                                                                                                                        "value": "B.1.1.33"
                                                                                                                                                                      },
                                                                                                                                                                      "recency": {
                                                                                                                                                                        "value": "1-2 days ago"
                                                                                                                                                                      },
                                                                                                                                                                      "regiao": {
                                                                                                                                                                        "value": "taquara"
                                                                                                                                                                      },
                                                                                                                                                                      "region": {
                                                                                                                                                                        "value": "South America"
                                                                                                                                                                      },
                                                                                                                                                                      "region_exposure": {
                                                                                                                                                                        "value": "South America"
                                                                                                                                                                      },

                                                                                                                                                                      "subclade_membership": {
                                                                                                                                                                        "value": "20B"
                                                                                                                                                                      },
                                                                                                                                                                      "submitting_lab": {
                                                                                                                                                                        "value": "epiclin"
                                                                                                                                                                      }
                                                                                                                                                                    }
                                                                                                                                                                  },
                                                                                                                                                                  {
                                                                                                                                                                    "branch_attrs": {
                                                                                                                                                                      "labels": {
                                                                                                                                                                        "aa": "ORF1a: T3255A; ORF6: N39H"
                                                                                                                                                                      },
                                                                                                                                                                      "mutations": {
                                                                                                                                                                        "ORF1a": [
                                                                                                                                                                          "T3255A"
                                                                                                                                                                        ],
                                                                                                                                                                        "ORF6": [
                                                                                                                                                                          "N39H"
                                                                                                                                                                        ],
                                                                                                                                                                        "nuc": [
                                                                                                                                                                          "A10028G",
                                                                                                                                                                          "C26873T",
                                                                                                                                                                          "A27316C"
                                                                                                                                                                        ]
                                                                                                                                                                      }
                                                                                                                                                                    },
                                                                                                                                                                    "name": "Brazil/21849CVL/2020",
                                                                                                                                                                    "node_attrs": {

                                                                                                                                                                      "author": {
                                                                                                                                                                        "author": "Sant'Anna et al.",
                                                                                                                                                                        "value": "Sant'Anna et al."
                                                                                                                                                                      },
                                                                                                                                                                      "clade_membership": {
                                                                                                                                                                        "value": "20B"
                                                                                                                                                                      },
                                                                                                                                                                      "country": {
                                                                                                                                                                        "value": "Brazil"
                                                                                                                                                                      },
                                                                                                                                                                      "div": 16,
                                                                                                                                                                      "division": {
                                                                                                                                                                        "value": "Rio Grande do Sul"
                                                                                                                                                                      },
                                                                                                                                                                      "division_exposure": {
                                                                                                                                                                        "value": "Rio Grande do Sul"
                                                                                                                                                                      },
                                                                                                                                                                      "host": {
                                                                                                                                                                        "value": "human"
                                                                                                                                                                      },
                                                                                                                                                                      "custom_location": {
                                                                                                                                                                        "confidence": {
                                                                                                                                                                          "Rio Grande do Sul": 1.0
                                                                                                                                                                        },
                                                                                                                                                                        "entropy": -1.000088900581841e-12,
                                                                                                                                                                        "value": "Rio Grande do Sul"
                                                                                                                                                                      },
                                                                                                                                                                      "location": {
                                                                                                                                                                        "value": "Sapiranga"
                                                                                                                                                                      },
                                                                                                                                                                      "num_date": {
                                                                                                                                                                        "confidence": [
                                                                                                                                                                          2020.7527322404371,
                                                                                                                                                                          2020.7527322404371
                                                                                                                                                                        ],
                                                                                                                                                                        "value": 2020.7527322404371
                                                                                                                                                                      },
                                                                                                                                                                      "originating_lab": {
                                                                                                                                                                        "value": "HOSPITAL SAPIRANGA"
                                                                                                                                                                      },
                                                                                                                                                                      "pangolin_lineage": {
                                                                                                                                                                        "value": "B.1.1.314"
                                                                                                                                                                      },
                                                                                                                                                                      "recency": {
                                                                                                                                                                        "value": "1-2 days ago"
                                                                                                                                                                      },
                                                                                                                                                                      "regiao": {
                                                                                                                                                                        "value": "novo_hamburgo"
                                                                                                                                                                      },
                                                                                                                                                                      "region": {
                                                                                                                                                                        "value": "South America"
                                                                                                                                                                      },
                                                                                                                                                                      "region_exposure": {
                                                                                                                                                                        "value": "South America"
                                                                                                                                                                      },

                                                                                                                                                                      "subclade_membership": {
                                                                                                                                                                        "value": "20B"
                                                                                                                                                                      },
                                                                                                                                                                      "submitting_lab": {
                                                                                                                                                                        "value": "epiclin"
                                                                                                                                                                      }
                                                                                                                                                                    }
                                                                                                                                                                  }
                                                                                                                                                                ],
                                                                                                                                                                "name": "NODE_0003772",
                                                                                                                                                                "node_attrs": {
                                                                                                                                                                  "clade_membership": {
                                                                                                                                                                    "value": "20B"
                                                                                                                                                                  },
                                                                                                                                                                  "div": 13,
                                                                                                                                                                  "custom_location": {
                                                                                                                                                                    "confidence": {
                                                                                                                                                                      "Brazil": 0.007035564463612783,
                                                                                                                                                                      "Rio Grande do Sul": 0.9929599747509715
                                                                                                                                                                    },
                                                                                                                                                                    "entropy": 0.04194679682974495,
                                                                                                                                                                    "value": "Rio Grande do Sul"
                                                                                                                                                                  },
                                                                                                                                                                  "num_date": {
                                                                                                                                                                    "confidence": [
                                                                                                                                                                      2020.6056207543904,
                                                                                                                                                                      2020.6653005464482
                                                                                                                                                                    ],
                                                                                                                                                                    "value": 2020.6653005464482
                                                                                                                                                                  },
                                                                                                                                                                  "subclade_membership": {
                                                                                                                                                                    "value": "20B"
                                                                                                                                                                  }
                                                                                                                                                                }
                                                                                                                                                              },
                                                                                                                                                              {
                                                                                                                                                                "branch_attrs": {
                                                                                                                                                                  "mutations": {}
                                                                                                                                                                },
                                                                                                                                                                "children": [
                                                                                                                                                                  {
                                                                                                                                                                    "branch_attrs": {
                                                                                                                                                                      "labels": {
                                                                                                                                                                        "aa": "ORF1a: L397F; ORF1b: A1428V, L1504F"
                                                                                                                                                                      },
                                                                                                                                                                      "mutations": {
                                                                                                                                                                        "ORF1a": [
                                                                                                                                                                          "L397F"
                                                                                                                                                                        ],
                                                                                                                                                                        "ORF1b": [
                                                                                                                                                                          "A1428V",
                                                                                                                                                                          "L1504F"
                                                                                                                                                                        ],
                                                                                                                                                                        "nuc": [
                                                                                                                                                                          "C1454T",
                                                                                                                                                                          "C17750T",
                                                                                                                                                                          "C17977T",
                                                                                                                                                                          "C19263T",
                                                                                                                                                                          "G19872C"
                                                                                                                                                                        ]
                                                                                                                                                                      }
                                                                                                                                                                    },
                                                                                                                                                                    "name": "Brazil/MS-1258/2021",
                                                                                                                                                                    "node_attrs": {

                                                                                                                                                                      "author": {
                                                                                                                                                                        "author": "Claudio Tavares Sacchi et al",
                                                                                                                                                                        "value": "Claudio Tavares Sacchi et al"
                                                                                                                                                                      },
                                                                                                                                                                      "clade_membership": {
                                                                                                                                                                        "value": "20B"
                                                                                                                                                                      },
                                                                                                                                                                      "country": {
                                                                                                                                                                        "value": "Brazil"
                                                                                                                                                                      },
                                                                                                                                                                      "div": 15,
                                                                                                                                                                      "division": {
                                                                                                                                                                        "value": "Mato Grosso do Sul"
                                                                                                                                                                      },
                                                                                                                                                                      "division_exposure": {
                                                                                                                                                                        "value": "Mato Grosso do Sul"
                                                                                                                                                                      },
                                                                                                                                                                      "gisaid_epi_isl": {
                                                                                                                                                                        "value": "EPI_ISL_1040824"
                                                                                                                                                                      },
                                                                                                                                                                      "host": {
                                                                                                                                                                        "value": "Human"
                                                                                                                                                                      },
                                                                                                                                                                      "custom_location": {
                                                                                                                                                                        "confidence": {
                                                                                                                                                                          "Brazil": 1.0
                                                                                                                                                                        },
                                                                                                                                                                        "entropy": -1.000088900581841e-12,
                                                                                                                                                                        "value": "Brazil"
                                                                                                                                                                      },
                                                                                                                                                                      "location": {
                                                                                                                                                                        "value": "Miranda"
                                                                                                                                                                      },
                                                                                                                                                                      "num_date": {
                                                                                                                                                                        "confidence": [
                                                                                                                                                                          2021.045205479452,
                                                                                                                                                                          2021.045205479452
                                                                                                                                                                        ],
                                                                                                                                                                        "value": 2021.045205479452
                                                                                                                                                                      },
                                                                                                                                                                      "originating_lab": {
                                                                                                                                                                        "value": "LACEN do Mato Grosso do Sul"
                                                                                                                                                                      },
                                                                                                                                                                      "pangolin_lineage": {
                                                                                                                                                                        "value": "B.1.1.33"
                                                                                                                                                                      },
                                                                                                                                                                      "recency": {
                                                                                                                                                                        "value": "One week ago"
                                                                                                                                                                      },
                                                                                                                                                                      "region": {
                                                                                                                                                                        "value": "South America"
                                                                                                                                                                      },
                                                                                                                                                                      "region_exposure": {
                                                                                                                                                                        "value": "South America"
                                                                                                                                                                      },

                                                                                                                                                                      "subclade_membership": {
                                                                                                                                                                        "value": "20B"
                                                                                                                                                                      },
                                                                                                                                                                      "submitting_lab": {
                                                                                                                                                                        "value": "Instituto Adolfo Lutz, Interdiciplinary Procedures Center, Strategic Laboratory"
                                                                                                                                                                      },
                                                                                                                                                                      "url": "https://www.gisaid.org"
                                                                                                                                                                    }
                                                                                                                                                                  },
                                                                                                                                                                  {
                                                                                                                                                                    "branch_attrs": {
                                                                                                                                                                      "labels": {
                                                                                                                                                                        "aa": "ORF1a: A3454V; ORF3a: A23S"
                                                                                                                                                                      },
                                                                                                                                                                      "mutations": {
```
