## Supplementary Data 2 for "Emergence of the novel SARS-CoV-2 lineage P.4.1 and massive spread of P.2 in South Brazil": ncov_CVL_RS_South_America_14Abr2021.json (part 37 of 64)

```
                                                                                                                                                                        "ORF1a": [
                                                                                                                                                                          "A3454V"
                                                                                                                                                                        ],
                                                                                                                                                                        "ORF3a": [
                                                                                                                                                                          "A23S"
                                                                                                                                                                        ],
                                                                                                                                                                        "nuc": [
                                                                                                                                                                          "C1441T",
                                                                                                                                                                          "C10626T",
                                                                                                                                                                          "T13644C",
                                                                                                                                                                          "G25459T"
                                                                                                                                                                        ]
                                                                                                                                                                      }
                                                                                                                                                                    },
                                                                                                                                                                    "name": "Brazil/20970CVL/2020",
                                                                                                                                                                    "node_attrs": {

                                                                                                                                                                      "author": {
                                                                                                                                                                        "author": "Sant'Anna et al.",
                                                                                                                                                                        "value": "Sant'Anna et al."
                                                                                                                                                                      },
                                                                                                                                                                      "clade_membership": {
                                                                                                                                                                        "value": "20B"
                                                                                                                                                                      },
                                                                                                                                                                      "country": {
                                                                                                                                                                        "value": "Brazil"
                                                                                                                                                                      },
                                                                                                                                                                      "div": 14,
                                                                                                                                                                      "division": {
                                                                                                                                                                        "value": "Rio Grande do Sul"
                                                                                                                                                                      },
                                                                                                                                                                      "division_exposure": {
                                                                                                                                                                        "value": "Rio Grande do Sul"
                                                                                                                                                                      },
                                                                                                                                                                      "host": {
                                                                                                                                                                        "value": "human"
                                                                                                                                                                      },
                                                                                                                                                                      "custom_location": {
                                                                                                                                                                        "confidence": {
                                                                                                                                                                          "Rio Grande do Sul": 1.0
                                                                                                                                                                        },
                                                                                                                                                                        "entropy": -1.000088900581841e-12,
                                                                                                                                                                        "value": "Rio Grande do Sul"
                                                                                                                                                                      },
                                                                                                                                                                      "location": {
                                                                                                                                                                        "value": "Novo Hamburgo"
                                                                                                                                                                      },
                                                                                                                                                                      "num_date": {
                                                                                                                                                                        "confidence": [
                                                                                                                                                                          2020.7445355191257,
                                                                                                                                                                          2020.7445355191257
                                                                                                                                                                        ],
                                                                                                                                                                        "value": 2020.7445355191257
                                                                                                                                                                      },
                                                                                                                                                                      "originating_lab": {
                                                                                                                                                                        "value": "HOSPITAL DE CAMPO BOM DR LAURO REUS"
                                                                                                                                                                      },
                                                                                                                                                                      "pangolin_lineage": {
                                                                                                                                                                        "value": "B.1.1.33"
                                                                                                                                                                      },
                                                                                                                                                                      "recency": {
                                                                                                                                                                        "value": "1-2 days ago"
                                                                                                                                                                      },
                                                                                                                                                                      "regiao": {
                                                                                                                                                                        "value": "novo_hamburgo"
                                                                                                                                                                      },
                                                                                                                                                                      "region": {
                                                                                                                                                                        "value": "South America"
                                                                                                                                                                      },
                                                                                                                                                                      "region_exposure": {
                                                                                                                                                                        "value": "South America"
                                                                                                                                                                      },

                                                                                                                                                                      "subclade_membership": {
                                                                                                                                                                        "value": "20B"
                                                                                                                                                                      },
                                                                                                                                                                      "submitting_lab": {
                                                                                                                                                                        "value": "epiclin"
                                                                                                                                                                      }
                                                                                                                                                                    }
                                                                                                                                                                  }
                                                                                                                                                                ],
                                                                                                                                                                "name": "NODE_0002649",
                                                                                                                                                                "node_attrs": {
                                                                                                                                                                  "clade_membership": {
                                                                                                                                                                    "value": "20B"
                                                                                                                                                                  },
                                                                                                                                                                  "div": 10,
                                                                                                                                                                  "custom_location": {
                                                                                                                                                                    "confidence": {
                                                                                                                                                                      "Brazil": 0.14651072989859995,
                                                                                                                                                                      "Rio Grande do Sul": 0.8534295159442862
                                                                                                                                                                    },
                                                                                                                                                                    "entropy": 0.4172740018291863,
                                                                                                                                                                    "value": "Rio Grande do Sul"
                                                                                                                                                                  },
                                                                                                                                                                  "num_date": {
                                                                                                                                                                    "confidence": [
                                                                                                                                                                      2020.3962277272815,
                                                                                                                                                                      2020.6581464896665
                                                                                                                                                                    ],
                                                                                                                                                                    "value": 2020.5913455254824
                                                                                                                                                                  },
                                                                                                                                                                  "subclade_membership": {
                                                                                                                                                                    "value": "20B"
                                                                                                                                                                  }
                                                                                                                                                                }
                                                                                                                                                              }
                                                                                                                                                            ],
                                                                                                                                                            "name": "NODE_0002647",
                                                                                                                                                            "node_attrs": {
                                                                                                                                                              "clade_membership": {
                                                                                                                                                                "value": "20B"
                                                                                                                                                              },
                                                                                                                                                              "div": 10,
                                                                                                                                                              "custom_location": {
                                                                                                                                                                "confidence": {
                                                                                                                                                                  "Brazil": 0.08022681868566926,
                                                                                                                                                                  "Rio Grande do Sul": 0.9197463503097195
                                                                                                                                                                },
                                                                                                                                                                "entropy": 0.2796437573285362,
                                                                                                                                                                "value": "Rio Grande do Sul"
                                                                                                                                                              },
                                                                                                                                                              "num_date": {
                                                                                                                                                                "confidence": [
                                                                                                                                                                  2020.3957208055324,
                                                                                                                                                                  2020.6211093497081
                                                                                                                                                                ],
                                                                                                                                                                "value": 2020.54379870155
                                                                                                                                                              },
                                                                                                                                                              "subclade_membership": {
                                                                                                                                                                "value": "20B"
                                                                                                                                                              }
                                                                                                                                                            }
                                                                                                                                                          }
                                                                                                                                                        ],
                                                                                                                                                        "name": "NODE_0002644",
                                                                                                                                                        "node_attrs": {
                                                                                                                                                          "clade_membership": {
                                                                                                                                                            "value": "20B"
                                                                                                                                                          },
                                                                                                                                                          "div": 10,
                                                                                                                                                          "custom_location": {
                                                                                                                                                            "confidence": {
                                                                                                                                                              "Brazil": 0.14647333813598049,
                                                                                                                                                              "Rio Grande do Sul": 0.8534670526207773
                                                                                                                                                            },
                                                                                                                                                            "entropy": 0.41720594071892203,
                                                                                                                                                            "value": "Rio Grande do Sul"
                                                                                                                                                          },
                                                                                                                                                          "num_date": {
                                                                                                                                                            "confidence": [
                                                                                                                                                              2020.413239882707,
                                                                                                                                                              2020.604145124705
                                                                                                                                                            ],
                                                                                                                                                            "value": 2020.4966678085182
                                                                                                                                                          },
                                                                                                                                                          "subclade_membership": {
                                                                                                                                                            "value": "20B"
                                                                                                                                                          }
                                                                                                                                                        }
                                                                                                                                                      }
                                                                                                                                                    ],
                                                                                                                                                    "name": "NODE_0002640",
                                                                                                                                                    "node_attrs": {
                                                                                                                                                      "clade_membership": {
                                                                                                                                                        "value": "20B"
                                                                                                                                                      },
                                                                                                                                                      "div": 10,
                                                                                                                                                      "custom_location": {
                                                                                                                                                        "confidence": {
                                                                                                                                                          "Brazil": 0.014374103283689772,
                                                                                                                                                          "Rio Grande do Sul": 0.9856177611487008
                                                                                                                                                        },
                                                                                                                                                        "entropy": 0.07535836617633107,
                                                                                                                                                        "value": "Rio Grande do Sul"
                                                                                                                                                      },
                                                                                                                                                      "num_date": {
                                                                                                                                                        "confidence": [
                                                                                                                                                          2020.3796580334315,
                                                                                                                                                          2020.6212622946425
                                                                                                                                                        ],
                                                                                                                                                        "value": 2020.4604307997458
                                                                                                                                                      },
                                                                                                                                                      "subclade_membership": {
                                                                                                                                                        "value": "20B"
                                                                                                                                                      }
                                                                                                                                                    }
                                                                                                                                                  }
                                                                                                                                                ],
                                                                                                                                                "name": "NODE_0002638",
                                                                                                                                                "node_attrs": {
                                                                                                                                                  "clade_membership": {
                                                                                                                                                    "value": "20B"
                                                                                                                                                  },
                                                                                                                                                  "div": 10,
                                                                                                                                                  "custom_location": {
                                                                                                                                                    "confidence": {
                                                                                                                                                      "Brazil": 0.002027216851626907,
                                                                                                                                                      "Rio Grande do Sul": 0.9979711658990147
                                                                                                                                                    },
                                                                                                                                                    "entropy": 0.014620493244514665,
                                                                                                                                                    "value": "Rio Grande do Sul"
                                                                                                                                                  },
                                                                                                                                                  "num_date": {
                                                                                                                                                    "confidence": [
                                                                                                                                                      2020.3797018882522,
                                                                                                                                                      2020.4655383162583
                                                                                                                                                    ],
                                                                                                                                                    "value": 2020.4272268371374
                                                                                                                                                  },
                                                                                                                                                  "subclade_membership": {
                                                                                                                                                    "value": "20B"
                                                                                                                                                  }
                                                                                                                                                }
                                                                                                                                              }
                                                                                                                                            ],
                                                                                                                                            "name": "NODE_0002634",
                                                                                                                                            "node_attrs": {
                                                                                                                                              "clade_membership": {
                                                                                                                                                "value": "20B"
                                                                                                                                              },
                                                                                                                                              "div": 10,
                                                                                                                                              "custom_location": {
                                                                                                                                                "confidence": {
                                                                                                                                                  "Brazil": 0.0010823753761610203,
                                                                                                                                                  "Rio Grande do Sul": 0.9989165365871279
                                                                                                                                                },
                                                                                                                                                "entropy": 0.008489794614181796,
                                                                                                                                                "value": "Rio Grande do Sul"
                                                                                                                                              },
                                                                                                                                              "num_date": {
                                                                                                                                                "confidence": [
                                                                                                                                                  2020.3317608031166,
                                                                                                                                                  2020.448504978123
                                                                                                                                                ],
                                                                                                                                                "value": 2020.3821374525414
                                                                                                                                              },
                                                                                                                                              "subclade_membership": {
                                                                                                                                                "value": "20B"
                                                                                                                                              }
                                                                                                                                            }
                                                                                                                                          }
                                                                                                                                        ],
                                                                                                                                        "name": "NODE_0002632",
                                                                                                                                        "node_attrs": {
                                                                                                                                          "clade_membership": {
                                                                                                                                            "value": "20B"
                                                                                                                                          },
                                                                                                                                          "div": 10,
                                                                                                                                          "custom_location": {
                                                                                                                                            "confidence": {
                                                                                                                                              "Brazil": 0.0014284205996457217,
                                                                                                                                              "Rio Grande do Sul": 0.9985703253616017
                                                                                                                                            },
                                                                                                                                            "entropy": 0.010804518577188522,
                                                                                                                                            "value": "Rio Grande do Sul"
                                                                                                                                          },
                                                                                                                                          "num_date": {
                                                                                                                                            "confidence": [
                                                                                                                                              2020.3069521000273,
                                                                                                                                              2020.386612021858
                                                                                                                                            ],
                                                                                                                                            "value": 2020.3483303303633
                                                                                                                                          },
                                                                                                                                          "subclade_membership": {
                                                                                                                                            "value": "20B"
                                                                                                                                          }
                                                                                                                                        }
                                                                                                                                      }
                                                                                                                                    ],
                                                                                                                                    "name": "NODE_0003768",
                                                                                                                                    "node_attrs": {
                                                                                                                                      "clade_membership": {
                                                                                                                                        "value": "20B"
                                                                                                                                      },
                                                                                                                                      "div": 10,
                                                                                                                                      "custom_location": {
                                                                                                                                        "confidence": {
                                                                                                                                          "Brazil": 0.007377113503521879,
                                                                                                                                          "Rio Grande do Sul": 0.992622304053548
                                                                                                                                        },
                                                                                                                                        "entropy": 0.04357594177766539,
                                                                                                                                        "value": "Rio Grande do Sul"
                                                                                                                                      },
                                                                                                                                      "num_date": {
                                                                                                                                        "confidence": [
                                                                                                                                          2020.1933538294236,
                                                                                                                                          2020.3568195379714
                                                                                                                                        ],
                                                                                                                                        "value": 2020.3257139344148
                                                                                                                                      },
                                                                                                                                      "subclade_membership": {
                                                                                                                                        "value": "20B"
                                                                                                                                      }
                                                                                                                                    }
                                                                                                                                  }
                                                                                                                                ],
                                                                                                                                "name": "NODE_0002618",
                                                                                                                                "node_attrs": {
                                                                                                                                  "clade_membership": {
                                                                                                                                    "value": "20B"
                                                                                                                                  },
                                                                                                                                  "div": 9,
                                                                                                                                  "custom_location": {
                                                                                                                                    "confidence": {
                                                                                                                                      "Brazil": 0.831588405190525,
                                                                                                                                      "Rio Grande do Sul": 0.16522261889826279,
                                                                                                                                      "South America": 0.0030224707335803074
                                                                                                                                    },
                                                                                                                                    "entropy": 0.46994721152346175,
                                                                                                                                    "value": "Brazil"
                                                                                                                                  },
                                                                                                                                  "num_date": {
                                                                                                                                    "confidence": [
                                                                                                                                      2020.1606818997495,
                                                                                                                                      2020.3456646991458
                                                                                                                                    ],
                                                                                                                                    "value": 2020.2966643717423
                                                                                                                                  },
                                                                                                                                  "subclade_membership": {
                                                                                                                                    "value": "20B"
                                                                                                                                  }
                                                                                                                                }
                                                                                                                              }
                                                                                                                            ],
                                                                                                                            "name": "NODE_0002617",
                                                                                                                            "node_attrs": {
                                                                                                                              "clade_membership": {
                                                                                                                                "value": "20B"
                                                                                                                              },
                                                                                                                              "div": 9,
                                                                                                                              "custom_location": {
                                                                                                                                "confidence": {
                                                                                                                                  "Brazil": 0.9244403924947441,
                                                                                                                                  "Rio Grande do Sul": 0.07528296084885319
                                                                                                                                },
                                                                                                                                "entropy": 0.2697047834687094,
                                                                                                                                "value": "Brazil"
                                                                                                                              },
                                                                                                                              "num_date": {
                                                                                                                                "confidence": [
                                                                                                                                  2020.1608307698907,
                                                                                                                                  2020.3313305488632
                                                                                                                                ],
                                                                                                                                "value": 2020.2797658257766
                                                                                                                              },
                                                                                                                              "subclade_membership": {
                                                                                                                                "value": "20B"
                                                                                                                              }
                                                                                                                            }
                                                                                                                          }
                                                                                                                        ],
                                                                                                                        "name": "NODE_0002613",
                                                                                                                        "node_attrs": {
                                                                                                                          "clade_membership": {
                                                                                                                            "value": "20B"
                                                                                                                          },
                                                                                                                          "div": 9,
                                                                                                                          "custom_location": {
                                                                                                                            "confidence": {
                                                                                                                              "Brazil": 0.8815445657037069,
                                                                                                                              "Rio Grande do Sul": 0.11826172830798638
                                                                                                                            },
                                                                                                                            "entropy": 0.3653567833201442,
                                                                                                                            "value": "Brazil"
                                                                                                                          },
                                                                                                                          "num_date": {
                                                                                                                            "confidence": [
                                                                                                                              2020.1621501348268,
                                                                                                                              2020.3216835335058
                                                                                                                            ],
                                                                                                                            "value": 2020.2599967649385
                                                                                                                          },
                                                                                                                          "subclade_membership": {
                                                                                                                            "value": "20B"
                                                                                                                          }
                                                                                                                        }
                                                                                                                      }
                                                                                                                    ],
                                                                                                                    "name": "NODE_0002612",
                                                                                                                    "node_attrs": {
                                                                                                                      "clade_membership": {
                                                                                                                        "value": "20B"
                                                                                                                      },
                                                                                                                      "div": 9,
                                                                                                                      "custom_location": {
                                                                                                                        "confidence": {
                                                                                                                          "Brazil": 0.9781012719545286,
                                                                                                                          "Rio Grande do Sul": 0.021757078288051093
                                                                                                                        },
                                                                                                                        "entropy": 0.10625106732675542,
                                                                                                                        "value": "Brazil"
                                                                                                                      },
                                                                                                                      "num_date": {
                                                                                                                        "confidence": [
                                                                                                                          2020.162709970226,
                                                                                                                          2020.3164030115067
                                                                                                                        ],
                                                                                                                        "value": 2020.2427980295563
                                                                                                                      },
                                                                                                                      "subclade_membership": {
                                                                                                                        "value": "20B"
                                                                                                                      }
                                                                                                                    }
                                                                                                                  }
                                                                                                                ],
                                                                                                                "name": "NODE_0002606",
                                                                                                                "node_attrs": {
                                                                                                                  "clade_membership": {
                                                                                                                    "value": "20B"
                                                                                                                  },
                                                                                                                  "div": 9,
                                                                                                                  "custom_location": {
                                                                                                                    "confidence": {
                                                                                                                      "Brazil": 0.9783410524994487,
                                                                                                                      "Rio Grande do Sul": 0.02151143017971606
                                                                                                                    },
                                                                                                                    "entropy": 0.10536795466826047,
                                                                                                                    "value": "Brazil"
                                                                                                                  },
                                                                                                                  "num_date": {
                                                                                                                    "confidence": [
                                                                                                                      2020.2082391402446,
                                                                                                                      2020.2479430484793
                                                                                                                    ],
                                                                                                                    "value": 2020.2329910642236
                                                                                                                  },
                                                                                                                  "subclade_membership": {
                                                                                                                    "value": "20B"
                                                                                                                  }
                                                                                                                }
                                                                                                              },
                                                                                                              {
                                                                                                                "branch_attrs": {
                                                                                                                  "mutations": {}
                                                                                                                },
                                                                                                                "children": [
                                                                                                                  {
                                                                                                                    "branch_attrs": {
                                                                                                                      "mutations": {}
                                                                                                                    },
                                                                                                                    "name": "Brazil/SC-L16-CD350/2020",
                                                                                                                    "node_attrs": {
                                                                                                                      "author": {
                                                                                                                        "author": "Samples: Nelson Gaburo Jr et al",
                                                                                                                        "paper_url": "https://dx.doi.org/10.1126/science.abd2161",
                                                                                                                        "title": "Evolution and epidemic spread of SARS-CoV-2 in Brazil",
                                                                                                                        "value": "Samples: Nelson Gaburo Jr et al"
                                                                                                                      },
                                                                                                                      "clade_membership": {
                                                                                                                        "value": "20B"
                                                                                                                      },
                                                                                                                      "country": {
                                                                                                                        "value": "Brazil"
                                                                                                                      },
                                                                                                                      "div": 9,
                                                                                                                      "division": {
                                                                                                                        "value": "Santa Catarina"
                                                                                                                      },
                                                                                                                      "division_exposure": {
                                                                                                                        "value": "Santa Catarina"
                                                                                                                      },
                                                                                                                      "gisaid_epi_isl": {
                                                                                                                        "value": "EPI_ISL_476292"
                                                                                                                      },
                                                                                                                      "host": {
                                                                                                                        "value": "Human"
                                                                                                                      },
                                                                                                                      "custom_location": {
                                                                                                                        "confidence": {
                                                                                                                          "Brazil": 1.0
                                                                                                                        },
                                                                                                                        "entropy": -1.000088900581841e-12,
                                                                                                                        "value": "Brazil"
                                                                                                                      },
                                                                                                                      "num_date": {
                                                                                                                        "confidence": [
                                                                                                                          2020.2445355191257,
                                                                                                                          2020.2445355191257
                                                                                                                        ],
                                                                                                                        "value": 2020.2445355191257
                                                                                                                      },
                                                                                                                      "originating_lab": {
                                                                                                                        "value": "DB Diagn\u00f3sticos do Brasil"
                                                                                                                      },
                                                                                                                      "pangolin_lineage": {
                                                                                                                        "value": "B.1.1.33"
                                                                                                                      },
                                                                                                                      "recency": {
                                                                                                                        "value": "Older"
                                                                                                                      },
                                                                                                                      "region": {
                                                                                                                        "value": "South America"
                                                                                                                      },
                                                                                                                      "region_exposure": {
                                                                                                                        "value": "South America"
                                                                                                                      },
                                                                                                                      "subclade_membership": {
                                                                                                                        "value": "20B"
                                                                                                                      },
                                                                                                                      "submitting_lab": {
                                                                                                                        "value": "Instituto de Medicina Tropical da Univesidade de S\u00e3o Paulo"
                                                                                                                      },
                                                                                                                      "url": "https://www.gisaid.org"
                                                                                                                    }
                                                                                                                  },
                                                                                                                  {
                                                                                                                    "branch_attrs": {
                                                                                                                      "mutations": {}
                                                                                                                    },
                                                                                                                    "children": [
                                                                                                                      {
                                                                                                                        "branch_attrs": {
                                                                                                                          "mutations": {}
                                                                                                                        },
                                                                                                                        "children": [
                                                                                                                          {
                                                                                                                            "branch_attrs": {
                                                                                                                              "mutations": {}
                                                                                                                            },
                                                                                                                            "name": "Brazil/SC-0246/2020",
                                                                                                                            "node_attrs": {

                                                                                                                              "author": {
                                                                                                                                "author": "Alexandra Gerber et al",
                                                                                                                                "paper_url": "https://dx.doi.org/10.1126/science.abd2161",
                                                                                                                                "title": "Evolution and epidemic spread of SARS-CoV-2 in Brazil",
                                                                                                                                "value": "Alexandra Gerber et al"
                                                                                                                              },
                                                                                                                              "clade_membership": {
                                                                                                                                "value": "20B"
                                                                                                                              },
                                                                                                                              "country": {
                                                                                                                                "value": "Brazil"
                                                                                                                              },
                                                                                                                              "div": 9,
                                                                                                                              "division": {
                                                                                                                                "value": "Santa Catarina"
                                                                                                                              },
                                                                                                                              "division_exposure": {
                                                                                                                                "value": "Santa Catarina"
                                                                                                                              },
                                                                                                                              "gisaid_epi_isl": {
                                                                                                                                "value": "EPI_ISL_470655"
                                                                                                                              },
                                                                                                                              "host": {
                                                                                                                                "value": "Human"
                                                                                                                              },
                                                                                                                              "custom_location": {
                                                                                                                                "confidence": {
                                                                                                                                  "Brazil": 0.9999999999999999
                                                                                                                                },
                                                                                                                                "entropy": -9.99866855976916e-13,
                                                                                                                                "value": "Brazil"
                                                                                                                              },
                                                                                                                              "num_date": {
                                                                                                                                "confidence": [
                                                                                                                                  2020.2554644808743,
                                                                                                                                  2020.2554644808743
                                                                                                                                ],
                                                                                                                                "value": 2020.2554644808743
                                                                                                                              },
                                                                                                                              "originating_lab": {
                                                                                                                                "value": "Hermes Pardini"
                                                                                                                              },
                                                                                                                              "pangolin_lineage": {
                                                                                                                                "value": "B.1.1.33"
                                                                                                                              },
                                                                                                                              "recency": {
                                                                                                                                "value": "Older"
                                                                                                                              },
                                                                                                                              "region": {
                                                                                                                                "value": "South America"
                                                                                                                              },
                                                                                                                              "region_exposure": {
                                                                                                                                "value": "South America"
                                                                                                                              },

                                                                                                                              "subclade_membership": {
                                                                                                                                "value": "20B"
                                                                                                                              },
                                                                                                                              "submitting_lab": {
                                                                                                                                "value": "Bioinformatics Laboratory / LNCC"
                                                                                                                              },
                                                                                                                              "url": "https://www.gisaid.org"
                                                                                                                            }
                                                                                                                          },
                                                                                                                          {
                                                                                                                            "branch_attrs": {
                                                                                                                              "mutations": {}
                                                                                                                            },
                                                                                                                            "name": "Brazil/GO-0210/2020",
                                                                                                                            "node_attrs": {

                                                                                                                              "author": {
                                                                                                                                "author": "Alexandra Gerber et al",
                                                                                                                                "paper_url": "https://dx.doi.org/10.1126/science.abd2161",
                                                                                                                                "title": "Evolution and epidemic spread of SARS-CoV-2 in Brazil",
                                                                                                                                "value": "Alexandra Gerber et al"
                                                                                                                              },
                                                                                                                              "clade_membership": {
                                                                                                                                "value": "20B"
                                                                                                                              },
                                                                                                                              "country": {
                                                                                                                                "value": "Brazil"
                                                                                                                              },
                                                                                                                              "div": 9,
                                                                                                                              "division": {
                                                                                                                                "value": "Goi\u00e1s"
                                                                                                                              },
                                                                                                                              "division_exposure": {
                                                                                                                                "value": "Goi\u00e1s"
                                                                                                                              },
                                                                                                                              "gisaid_epi_isl": {
                                                                                                                                "value": "EPI_ISL_470577"
                                                                                                                              },
                                                                                                                              "host": {
                                                                                                                                "value": "Human"
                                                                                                                              },
                                                                                                                              "custom_location": {
                                                                                                                                "confidence": {
                                                                                                                                  "Brazil": 0.9999999999999999
                                                                                                                                },
                                                                                                                                "entropy": -9.99866855976916e-13,
                                                                                                                                "value": "Brazil"
                                                                                                                              },
                                                                                                                              "num_date": {
                                                                                                                                "confidence": [
                                                                                                                                  2020.2581967213114,
                                                                                                                                  2020.2581967213114
                                                                                                                                ],
                                                                                                                                "value": 2020.2581967213114
                                                                                                                              },
                                                                                                                              "originating_lab": {
                                                                                                                                "value": "Hermes Pardini"
                                                                                                                              },
                                                                                                                              "pangolin_lineage": {
                                                                                                                                "value": "B.1.1.33"
                                                                                                                              },
                                                                                                                              "recency": {
                                                                                                                                "value": "Older"
                                                                                                                              },
                                                                                                                              "region": {
                                                                                                                                "value": "South America"
                                                                                                                              },
                                                                                                                              "region_exposure": {
                                                                                                                                "value": "South America"
                                                                                                                              },

                                                                                                                              "subclade_membership": {
                                                                                                                                "value": "20B"
                                                                                                                              },
                                                                                                                              "submitting_lab": {
                                                                                                                                "value": "Bioinformatics Laboratory / LNCC"
                                                                                                                              },
                                                                                                                              "url": "https://www.gisaid.org"
                                                                                                                            }
                                                                                                                          }
                                                                                                                        ],
                                                                                                                        "name": "NODE_0002656",
                                                                                                                        "node_attrs": {
                                                                                                                          "clade_membership": {
                                                                                                                            "value": "20B"
                                                                                                                          },
                                                                                                                          "div": 9,
                                                                                                                          "custom_location": {
                                                                                                                            "confidence": {
                                                                                                                              "Brazil": 0.9990080392235082
                                                                                                                            },
                                                                                                                            "entropy": 0.008265335404364275,
                                                                                                                            "value": "Brazil"
                                                                                                                          },
                                                                                                                          "num_date": {
                                                                                                                            "confidence": [
                                                                                                                              2020.2387219682444,
                                                                                                                              2020.2554644808743
                                                                                                                            ],
                                                                                                                            "value": 2020.2554644808743
                                                                                                                          },
                                                                                                                          "subclade_membership": {
                                                                                                                            "value": "20B"
                                                                                                                          }
                                                                                                                        }
                                                                                                                      },
                                                                                                                      {
                                                                                                                        "branch_attrs": {
                                                                                                                          "mutations": {}
                                                                                                                        },
                                                                                                                        "children": [
                                                                                                                          {
                                                                                                                            "branch_attrs": {
                                                                                                                              "mutations": {}
                                                                                                                            },
                                                                                                                            "children": [
                                                                                                                              {
                                                                                                                                "branch_attrs": {
                                                                                                                                  "mutations": {}
                                                                                                                                },
                                                                                                                                "name": "Brazil/AP-IEC163359/2020",
                                                                                                                                "node_attrs": {

                                                                                                                                  "author": {
                                                                                                                                    "author": "Santos et al",
                                                                                                                                    "value": "Santos et al A"
                                                                                                                                  },
                                                                                                                                  "clade_membership": {
                                                                                                                                    "value": "20B"
                                                                                                                                  },
                                                                                                                                  "country": {
                                                                                                                                    "value": "Brazil"
                                                                                                                                  },
                                                                                                                                  "div": 9,
                                                                                                                                  "division": {
                                                                                                                                    "value": "Amapa"
                                                                                                                                  },
                                                                                                                                  "division_exposure": {
                                                                                                                                    "value": "Amapa"
                                                                                                                                  },
                                                                                                                                  "gisaid_epi_isl": {
                                                                                                                                    "value": "EPI_ISL_524795"
                                                                                                                                  },
                                                                                                                                  "host": {
                                                                                                                                    "value": "Human"
                                                                                                                                  },
                                                                                                                                  "custom_location": {
                                                                                                                                    "confidence": {
                                                                                                                                      "Brazil": 1.0
                                                                                                                                    },
                                                                                                                                    "entropy": -1.000088900581841e-12,
                                                                                                                                    "value": "Brazil"
                                                                                                                                  },
                                                                                                                                  "num_date": {
                                                                                                                                    "confidence": [
                                                                                                                                      2020.2718579234972,
                                                                                                                                      2020.2718579234972
                                                                                                                                    ],
                                                                                                                                    "value": 2020.2718579234972
                                                                                                                                  },
                                                                                                                                  "originating_lab": {
                                                                                                                                    "value": "\ufeffEvandro Chagas Institute"
                                                                                                                                  },
                                                                                                                                  "pangolin_lineage": {
                                                                                                                                    "value": "B.1.1.33"
                                                                                                                                  },
                                                                                                                                  "recency": {
                                                                                                                                    "value": "Older"
                                                                                                                                  },
                                                                                                                                  "region": {
                                                                                                                                    "value": "South America"
                                                                                                                                  },
                                                                                                                                  "region_exposure": {
                                                                                                                                    "value": "South America"
                                                                                                                                  },

                                                                                                                                  "subclade_membership": {
                                                                                                                                    "value": "20B"
                                                                                                                                  },
                                                                                                                                  "submitting_lab": {
                                                                                                                                    "value": "\ufeffEvandro Chagas Institute"
                                                                                                                                  },
                                                                                                                                  "url": "https://www.gisaid.org"
                                                                                                                                }
                                                                                                                              },
                                                                                                                              {
                                                                                                                                "branch_attrs": {
                                                                                                                                  "mutations": {}
                                                                                                                                },
                                                                                                                                "name": "Brazil/ES-L28-CD615/2020",
                                                                                                                                "node_attrs": {

                                                                                                                                  "author": {
                                                                                                                                    "author": "Brazil-UK Centre for Arbovirus Discovery Diagnosis Genomics et al",
                                                                                                                                    "value": "Brazil-UK Centre for Arbovirus Discovery Diagnosis Genomics et al"
                                                                                                                                  },
                                                                                                                                  "clade_membership": {
                                                                                                                                    "value": "20B"
                                                                                                                                  },
                                                                                                                                  "country": {
                                                                                                                                    "value": "Brazil"
                                                                                                                                  },
                                                                                                                                  "div": 9,
                                                                                                                                  "division": {
                                                                                                                                    "value": "Espirito Santo"
                                                                                                                                  },
                                                                                                                                  "division_exposure": {
                                                                                                                                    "value": "Espirito Santo"
                                                                                                                                  },
                                                                                                                                  "gisaid_epi_isl": {
                                                                                                                                    "value": "EPI_ISL_722136"
                                                                                                                                  },
                                                                                                                                  "host": {
                                                                                                                                    "value": "Human"
                                                                                                                                  },
                                                                                                                                  "custom_location": {
                                                                                                                                    "confidence": {
                                                                                                                                      "Brazil": 1.0
                                                                                                                                    },
                                                                                                                                    "entropy": -1.000088900581841e-12,
                                                                                                                                    "value": "Brazil"
                                                                                                                                  },
                                                                                                                                  "num_date": {
                                                                                                                                    "confidence": [
                                                                                                                                      2020.2718579234972,
                                                                                                                                      2020.2718579234972
                                                                                                                                    ],
                                                                                                                                    "value": 2020.2718579234972
                                                                                                                                  },
                                                                                                                                  "originating_lab": {
                                                                                                                                    "value": "DB Diagnosticos do Brasil"
                                                                                                                                  },
                                                                                                                                  "pangolin_lineage": {
                                                                                                                                    "value": "B.1.1.33"
                                                                                                                                  },
                                                                                                                                  "recency": {
                                                                                                                                    "value": "Older"
                                                                                                                                  },
                                                                                                                                  "region": {
                                                                                                                                    "value": "South America"
                                                                                                                                  },
                                                                                                                                  "region_exposure": {
                                                                                                                                    "value": "South America"
                                                                                                                                  },

                                                                                                                                  "subclade_membership": {
                                                                                                                                    "value": "20B"
                                                                                                                                  },
                                                                                                                                  "submitting_lab": {
                                                                                                                                    "value": "Laborat\u00f3rio de Parasitologia M\u00e9dica - Instituto de Medicina Tropical - Universidade de S\u00e3o Paulo"
                                                                                                                                  },
                                                                                                                                  "url": "https://www.gisaid.org"
                                                                                                                                }
                                                                                                                              }
                                                                                                                            ],
                                                                                                                            "name": "NODE_0002658",
                                                                                                                            "node_attrs": {
                                                                                                                              "clade_membership": {
                                                                                                                                "value": "20B"
                                                                                                                              },
                                                                                                                              "div": 9,
                                                                                                                              "custom_location": {
                                                                                                                                "confidence": {
                                                                                                                                  "Brazil": 0.9989230683107138
                                                                                                                                },
                                                                                                                                "entropy": 0.008860354540235206,
                                                                                                                                "value": "Brazil"
                                                                                                                              },
                                                                                                                              "num_date": {
                                                                                                                                "confidence": [
                                                                                                                                  2020.2489101490316,
                                                                                                                                  2020.2718579234972
                                                                                                                                ],
                                                                                                                                "value": 2020.2718579234972
                                                                                                                              },
                                                                                                                              "subclade_membership": {
                                                                                                                                "value": "20B"
                                                                                                                              }
                                                                                                                            }
                                                                                                                          },
                                                                                                                          {
                                                                                                                            "branch_attrs": {
                                                                                                                              "mutations": {}
                                                                                                                            },
                                                                                                                            "children": [
                                                                                                                              {
                                                                                                                                "branch_attrs": {
                                                                                                                                  "mutations": {}
                                                                                                                                },
                                                                                                                                "name": "Brazil/CE-L28-CD614/2020",
                                                                                                                                "node_attrs": {

                                                                                                                                  "author": {
                                                                                                                                    "author": "Brazil-UK Centre for Arbovirus Discovery Diagnosis Genomics et al",
                                                                                                                                    "value": "Brazil-UK Centre for Arbovirus Discovery Diagnosis Genomics et al"
                                                                                                                                  },
                                                                                                                                  "clade_membership": {
                                                                                                                                    "value": "20B"
                                                                                                                                  },
                                                                                                                                  "country": {
                                                                                                                                    "value": "Brazil"
                                                                                                                                  },
                                                                                                                                  "div": 9,
                                                                                                                                  "division": {
                                                                                                                                    "value": "Cear\u00e1"
                                                                                                                                  },
                                                                                                                                  "division_exposure": {
                                                                                                                                    "value": "Cear\u00e1"
                                                                                                                                  },
                                                                                                                                  "gisaid_epi_isl": {
                                                                                                                                    "value": "EPI_ISL_722139"
                                                                                                                                  },
                                                                                                                                  "host": {
                                                                                                                                    "value": "Human"
                                                                                                                                  },
                                                                                                                                  "custom_location": {
                                                                                                                                    "confidence": {
                                                                                                                                      "Brazil": 1.0
                                                                                                                                    },
                                                                                                                                    "entropy": -1.000088900581841e-12,
                                                                                                                                    "value": "Brazil"
                                                                                                                                  },
                                                                                                                                  "num_date": {
                                                                                                                                    "confidence": [
                                                                                                                                      2020.26912568306,
                                                                                                                                      2020.26912568306
                                                                                                                                    ],
                                                                                                                                    "value": 2020.26912568306
                                                                                                                                  },
                                                                                                                                  "originating_lab": {
                                                                                                                                    "value": "DB Diagnosticos do Brasil"
                                                                                                                                  },
                                                                                                                                  "pangolin_lineage": {
                                                                                                                                    "value": "B.1.1.33"
                                                                                                                                  },
                                                                                                                                  "recency": {
                                                                                                                                    "value": "Older"
                                                                                                                                  },
                                                                                                                                  "region": {
                                                                                                                                    "value": "South America"
                                                                                                                                  },
                                                                                                                                  "region_exposure": {
                                                                                                                                    "value": "South America"
                                                                                                                                  },

                                                                                                                                  "subclade_membership": {
                                                                                                                                    "value": "20B"
                                                                                                                                  },
                                                                                                                                  "submitting_lab": {
                                                                                                                                    "value": "Laborat\u00f3rio de Parasitologia M\u00e9dica - Instituto de Medicina Tropical - Universidade de S\u00e3o Paulo"
                                                                                                                                  },
                                                                                                                                  "url": "https://www.gisaid.org"
                                                                                                                                }
                                                                                                                              },
                                                                                                                              {
                                                                                                                                "branch_attrs": {
                                                                                                                                  "mutations": {}
                                                                                                                                },
                                                                                                                                "children": [
                                                                                                                                  {
                                                                                                                                    "branch_attrs": {
                                                                                                                                      "mutations": {}
                                                                                                                                    },
                                                                                                                                    "children": [
                                                                                                                                      {
                                                                                                                                        "branch_attrs": {
                                                                                                                                          "labels": {
                                                                                                                                            "aa": "ORF1b: T797I"
                                                                                                                                          },
                                                                                                                                          "mutations": {
                                                                                                                                            "ORF1b": [
                                                                                                                                              "T797I"
                                                                                                                                            ],
                                                                                                                                            "nuc": [
                                                                                                                                              "C15857T"
                                                                                                                                            ]
                                                                                                                                          }
                                                                                                                                        },
                                                                                                                                        "name": "Brazil/MA-IEC166966/2020",
                                                                                                                                        "node_attrs": {

                                                                                                                                          "author": {
                                                                                                                                            "author": "Santos et al",
                                                                                                                                            "value": "Santos et al A"
                                                                                                                                          },
                                                                                                                                          "clade_membership": {
                                                                                                                                            "value": "20B"
                                                                                                                                          },
                                                                                                                                          "country": {
                                                                                                                                            "value": "Brazil"
                                                                                                                                          },
                                                                                                                                          "div": 10,
                                                                                                                                          "division": {
                                                                                                                                            "value": "Maranh\u00e3o"
                                                                                                                                          },
                                                                                                                                          "division_exposure": {
                                                                                                                                            "value": "Maranh\u00e3o"
                                                                                                                                          },
                                                                                                                                          "gisaid_epi_isl": {
                                                                                                                                            "value": "EPI_ISL_848580"
                                                                                                                                          },
                                                                                                                                          "host": {
                                                                                                                                            "value": "Human"
                                                                                                                                          },
                                                                                                                                          "custom_location": {
                                                                                                                                            "confidence": {
                                                                                                                                              "Brazil": 0.9999999999999999
                                                                                                                                            },
                                                                                                                                            "entropy": -9.99866855976916e-13,
                                                                                                                                            "value": "Brazil"
                                                                                                                                          },
                                                                                                                                          "num_date": {
                                                                                                                                            "confidence": [
                                                                                                                                              2020.3647540983607,
                                                                                                                                              2020.3647540983607
                                                                                                                                            ],
                                                                                                                                            "value": 2020.3647540983607
                                                                                                                                          },
                                                                                                                                          "originating_lab": {
                                                                                                                                            "value": "\ufeffEvandro Chagas Institute"
                                                                                                                                          },
                                                                                                                                          "pangolin_lineage": {
                                                                                                                                            "value": "B.1.1.33"
                                                                                                                                          },
                                                                                                                                          "recency": {
                                                                                                                                            "value": "Older"
                                                                                                                                          },
                                                                                                                                          "region": {
                                                                                                                                            "value": "South America"
                                                                                                                                          },
                                                                                                                                          "region_exposure": {
                                                                                                                                            "value": "South America"
                                                                                                                                          },

                                                                                                                                          "subclade_membership": {
                                                                                                                                            "value": "20B"
                                                                                                                                          },
                                                                                                                                          "submitting_lab": {
                                                                                                                                            "value": "\ufeffEvandro Chagas Institute"
                                                                                                                                          },
                                                                                                                                          "url": "https://www.gisaid.org"
                                                                                                                                        }
                                                                                                                                      },
                                                                                                                                      {
                                                                                                                                        "branch_attrs": {
                                                                                                                                          "mutations": {}
                                                                                                                                        },
                                                                                                                                        "children": [
                                                                                                                                          {
                                                                                                                                            "branch_attrs": {
                                                                                                                                              "mutations": {
                                                                                                                                                "nuc": [
                                                                                                                                                  "C25603T"
                                                                                                                                                ]
                                                                                                                                              }
                                                                                                                                            },
                                                                                                                                            "name": "Brazil/AP-IEC168614/2020",
                                                                                                                                            "node_attrs": {

                                                                                                                                              "author": {
                                                                                                                                                "author": "Santos et al",
                                                                                                                                                "value": "Santos et al A"
                                                                                                                                              },
                                                                                                                                              "clade_membership": {
                                                                                                                                                "value": "20B"
                                                                                                                                              },
                                                                                                                                              "country": {
                                                                                                                                                "value": "Brazil"
                                                                                                                                              },
                                                                                                                                              "div": 10,
                                                                                                                                              "division": {
                                                                                                                                                "value": "Amapa"
                                                                                                                                              },
                                                                                                                                              "division_exposure": {
                                                                                                                                                "value": "Amapa"
                                                                                                                                              },
                                                                                                                                              "gisaid_epi_isl": {
                                                                                                                                                "value": "EPI_ISL_848577"
                                                                                                                                              },
                                                                                                                                              "host": {
                                                                                                                                                "value": "Human"
                                                                                                                                              },
                                                                                                                                              "custom_location": {
                                                                                                                                                "confidence": {
                                                                                                                                                  "Brazil": 1.0
                                                                                                                                                },
                                                                                                                                                "entropy": -1.000088900581841e-12,
                                                                                                                                                "value": "Brazil"
                                                                                                                                              },
                                                                                                                                              "num_date": {
                                                                                                                                                "confidence": [
                                                                                                                                                  2020.3838797814208,
                                                                                                                                                  2020.3838797814208
                                                                                                                                                ],
                                                                                                                                                "value": 2020.3838797814208
                                                                                                                                              },
                                                                                                                                              "originating_lab": {
                                                                                                                                                "value": "\ufeffEvandro Chagas Institute"
                                                                                                                                              },
                                                                                                                                              "pangolin_lineage": {
                                                                                                                                                "value": "B.1.1.33"
                                                                                                                                              },
                                                                                                                                              "recency": {
                                                                                                                                                "value": "Older"
                                                                                                                                              },
                                                                                                                                              "region": {
                                                                                                                                                "value": "South America"
                                                                                                                                              },
                                                                                                                                              "region_exposure": {
                                                                                                                                                "value": "South America"
                                                                                                                                              },

                                                                                                                                              "subclade_membership": {
                                                                                                                                                "value": "20B"
                                                                                                                                              },
                                                                                                                                              "submitting_lab": {
                                                                                                                                                "value": "\ufeffEvandro Chagas Institute"
                                                                                                                                              },
                                                                                                                                              "url": "https://www.gisaid.org"
                                                                                                                                            }
                                                                                                                                          },
                                                                                                                                          {
                                                                                                                                            "branch_attrs": {
                                                                                                                                              "mutations": {}
                                                                                                                                            },
                                                                                                                                            "children": [
                                                                                                                                              {
                                                                                                                                                "branch_attrs": {
                                                                                                                                                  "mutations": {
                                                                                                                                                    "nuc": [
                                                                                                                                                      "G29227T"
                                                                                                                                                    ]
                                                                                                                                                  }
                                                                                                                                                },
                                                                                                                                                "children": [
                                                                                                                                                  {
                                                                                                                                                    "branch_attrs": {
                                                                                                                                                      "labels": {
                                                                                                                                                        "aa": "ORF1a: M3189T; ORF1b: L1351F"
                                                                                                                                                      },
                                                                                                                                                      "mutations": {
                                                                                                                                                        "ORF1a": [
                                                                                                                                                          "M3189T"
                                                                                                                                                        ],
                                                                                                                                                        "ORF1b": [
                                                                                                                                                          "L1351F"
                                                                                                                                                        ],
                                                                                                                                                        "nuc": [
                                                                                                                                                          "T9831C",
                                                                                                                                                          "C17518T",
                                                                                                                                                          "C18555T",
                                                                                                                                                          "A29700G",
                                                                                                                                                          "G29737T"
                                                                                                                                                        ]
                                                                                                                                                      }
                                                                                                                                                    },
                                                                                                                                                    "name": "Brazil/16340CVL/2020",
                                                                                                                                                    "node_attrs": {

                                                                                                                                                      "author": {
                                                                                                                                                        "author": "Sant'Anna et al.",
                                                                                                                                                        "value": "Sant'Anna et al."
                                                                                                                                                      },
                                                                                                                                                      "clade_membership": {
                                                                                                                                                        "value": "20B"
                                                                                                                                                      },
                                                                                                                                                      "country": {
                                                                                                                                                        "value": "Brazil"
                                                                                                                                                      },
                                                                                                                                                      "div": 15,
                                                                                                                                                      "division": {
                                                                                                                                                        "value": "Rio Grande do Sul"
                                                                                                                                                      },
                                                                                                                                                      "division_exposure": {
                                                                                                                                                        "value": "Rio Grande do Sul"
                                                                                                                                                      },
                                                                                                                                                      "host": {
                                                                                                                                                        "value": "human"
                                                                                                                                                      },
                                                                                                                                                      "custom_location": {
                                                                                                                                                        "confidence": {
                                                                                                                                                          "Rio Grande do Sul": 1.0
                                                                                                                                                        },
                                                                                                                                                        "entropy": -1.000088900581841e-12,
                                                                                                                                                        "value": "Rio Grande do Sul"
                                                                                                                                                      },
                                                                                                                                                      "location": {
                                                                                                                                                        "value": "Esteio"
                                                                                                                                                      },
                                                                                                                                                      "num_date": {
                                                                                                                                                        "confidence": [
                                                                                                                                                          2020.6516393442623,
                                                                                                                                                          2020.6516393442623
                                                                                                                                                        ],
                                                                                                                                                        "value": 2020.6516393442623
                                                                                                                                                      },
                                                                                                                                                      "originating_lab": {
                                                                                                                                                        "value": "Funda\u00e7\u00e3o de Sa\u00fade P\u00fablica S\u00e3o Camilo de Esteio"
                                                                                                                                                      },
                                                                                                                                                      "pangolin_lineage": {
                                                                                                                                                        "value": "B.1.1.33"
                                                                                                                                                      },
                                                                                                                                                      "recency": {
                                                                                                                                                        "value": "1-2 days ago"
                                                                                                                                                      },
                                                                                                                                                      "regiao": {
                                                                                                                                                        "value": "canoas"
                                                                                                                                                      },
                                                                                                                                                      "region": {
                                                                                                                                                        "value": "South America"
                                                                                                                                                      },
                                                                                                                                                      "region_exposure": {
                                                                                                                                                        "value": "South America"
                                                                                                                                                      },

                                                                                                                                                      "subclade_membership": {
                                                                                                                                                        "value": "20B"
                                                                                                                                                      },
                                                                                                                                                      "submitting_lab": {
                                                                                                                                                        "value": "epiclin"
                                                                                                                                                      }
                                                                                                                                                    }
                                                                                                                                                  },
                                                                                                                                                  {
                                                                                                                                                    "branch_attrs": {
                                                                                                                                                      "labels": {
                                                                                                                                                        "aa": "ORF1a: V1994F, T4355I"
                                                                                                                                                      },
                                                                                                                                                      "mutations": {
                                                                                                                                                        "ORF1a": [
                                                                                                                                                          "V1994F",
                                                                                                                                                          "T4355I"
                                                                                                                                                        ],
                                                                                                                                                        "nuc": [
                                                                                                                                                          "G6245T",
                                                                                                                                                          "C13329T"
                                                                                                                                                        ]
                                                                                                                                                      }
                                                                                                                                                    },
                                                                                                                                                    "name": "Brazil/17564CVL/2020",
                                                                                                                                                    "node_attrs": {

                                                                                                                                                      "author": {
                                                                                                                                                        "author": "Sant'Anna et al.",
                                                                                                                                                        "value": "Sant'Anna et al."
                                                                                                                                                      },
                                                                                                                                                      "clade_membership": {
                                                                                                                                                        "value": "20B"
                                                                                                                                                      },
                                                                                                                                                      "country": {
                                                                                                                                                        "value": "Brazil"
                                                                                                                                                      },
                                                                                                                                                      "div": 12,
                                                                                                                                                      "division": {
                                                                                                                                                        "value": "Rio Grande do Sul"
                                                                                                                                                      },
                                                                                                                                                      "division_exposure": {
                                                                                                                                                        "value": "Rio Grande do Sul"
                                                                                                                                                      },
                                                                                                                                                      "host": {
                                                                                                                                                        "value": "human"
                                                                                                                                                      },
                                                                                                                                                      "custom_location": {
                                                                                                                                                        "confidence": {
                                                                                                                                                          "Rio Grande do Sul": 1.0
                                                                                                                                                        },
                                                                                                                                                        "entropy": -1.000088900581841e-12,
                                                                                                                                                        "value": "Rio Grande do Sul"
                                                                                                                                                      },
                                                                                                                                                      "location": {
                                                                                                                                                        "value": "Canoas"
                                                                                                                                                      },
                                                                                                                                                      "num_date": {
                                                                                                                                                        "confidence": [
                                                                                                                                                          2020.6707650273224,
                                                                                                                                                          2020.6707650273224
                                                                                                                                                        ],
                                                                                                                                                        "value": 2020.6707650273224
                                                                                                                                                      },
                                                                                                                                                      "originating_lab": {
                                                                                                                                                        "value": "DIRETORIA DE VIGILANCIA EM SAUDE"
                                                                                                                                                      },
                                                                                                                                                      "pangolin_lineage": {
                                                                                                                                                        "value": "B.1.1.33"
                                                                                                                                                      },
                                                                                                                                                      "recency": {
                                                                                                                                                        "value": "1-2 days ago"
                                                                                                                                                      },
                                                                                                                                                      "regiao": {
                                                                                                                                                        "value": "canoas"
                                                                                                                                                      },
                                                                                                                                                      "region": {
                                                                                                                                                        "value": "South America"
                                                                                                                                                      },
                                                                                                                                                      "region_exposure": {
                                                                                                                                                        "value": "South America"
                                                                                                                                                      },

                                                                                                                                                      "subclade_membership": {
                                                                                                                                                        "value": "20B"
                                                                                                                                                      },
                                                                                                                                                      "submitting_lab": {
                                                                                                                                                        "value": "epiclin"
                                                                                                                                                      }
                                                                                                                                                    }
                                                                                                                                                  }
                                                                                                                                                ],
                                                                                                                                                "name": "NODE_0003680",
                                                                                                                                                "node_attrs": {
                                                                                                                                                  "clade_membership": {
                                                                                                                                                    "value": "20B"
                                                                                                                                                  },
                                                                                                                                                  "div": 10,
                                                                                                                                                  "custom_location": {
                                                                                                                                                    "confidence": {
                                                                                                                                                      "Brazil": 0.06402217021313211,
                                                                                                                                                      "Rio Grande do Sul": 0.9359414273842285
                                                                                                                                                    },
                                                                                                                                                    "entropy": 0.2383224159921113,
                                                                                                                                                    "value": "Rio Grande do Sul"
                                                                                                                                                  },
                                                                                                                                                  "num_date": {
                                                                                                                                                    "confidence": [
                                                                                                                                                      2020.349968311128,
                                                                                                                                                      2020.541990438968
                                                                                                                                                    ],
                                                                                                                                                    "value": 2020.4711899974359
                                                                                                                                                  },
                                                                                                                                                  "subclade_membership": {
                                                                                                                                                    "value": "20B"
                                                                                                                                                  }
                                                                                                                                                }
                                                                                                                                              },
                                                                                                                                              {
                                                                                                                                                "branch_attrs": {
                                                                                                                                                  "mutations": {}
                                                                                                                                                },
                                                                                                                                                "children": [
                                                                                                                                                  {
                                                                                                                                                    "branch_attrs": {
                                                                                                                                                      "mutations": {}
                                                                                                                                                    },
                                                                                                                                                    "children": [
                                                                                                                                                      {
                                                                                                                                                        "branch_attrs": {
                                                                                                                                                          "mutations": {
                                                                                                                                                            "nuc": [
                                                                                                                                                              "T2489C"
                                                                                                                                                            ]
                                                                                                                                                          }
                                                                                                                                                        },
                                                                                                                                                        "name": "Brazil/RR-IEC-176346/2020",
                                                                                                                                                        "node_attrs": {

                                                                                                                                                          "author": {
                                                                                                                                                            "author": "Santos et al",
                                                                                                                                                            "value": "Santos et al A"
                                                                                                                                                          },
                                                                                                                                                          "clade_membership": {
                                                                                                                                                            "value": "20B"
                                                                                                                                                          },
                                                                                                                                                          "country": {
                                                                                                                                                            "value": "Brazil"
                                                                                                                                                          },
                                                                                                                                                          "div": 10,
                                                                                                                                                          "division": {
                                                                                                                                                            "value": "Roraima"
                                                                                                                                                          },
                                                                                                                                                          "division_exposure": {
                                                                                                                                                            "value": "Roraima"
                                                                                                                                                          },
                                                                                                                                                          "gisaid_epi_isl": {
                                                                                                                                                            "value": "EPI_ISL_918513"
                                                                                                                                                          },
                                                                                                                                                          "host": {
                                                                                                                                                            "value": "Human"
                                                                                                                                                          },
                                                                                                                                                          "custom_location": {
                                                                                                                                                            "confidence": {
                                                                                                                                                              "Brazil": 1.0
                                                                                                                                                            },
                                                                                                                                                            "entropy": -1.000088900581841e-12,
                                                                                                                                                            "value": "Brazil"
                                                                                                                                                          },
                                                                                                                                                          "num_date": {
                                                                                                                                                            "confidence": [
                                                                                                                                                              2020.4166666666667,
                                                                                                                                                              2020.4166666666667
                                                                                                                                                            ],
                                                                                                                                                            "value": 2020.4166666666667
                                                                                                                                                          },
                                                                                                                                                          "originating_lab": {
                                                                                                                                                            "value": "LACEN - Laborat\u00f3rio Central de Sa\u00fade P\u00fablica do Roraima"
                                                                                                                                                          },
                                                                                                                                                          "pangolin_lineage": {
                                                                                                                                                            "value": "B.1.1.33"
                                                                                                                                                          },
                                                                                                                                                          "recency": {
                                                                                                                                                            "value": "One month ago"
                                                                                                                                                          },
                                                                                                                                                          "region": {
                                                                                                                                                            "value": "South America"
                                                                                                                                                          },
                                                                                                                                                          "region_exposure": {
                                                                                                                                                            "value": "South America"
                                                                                                                                                          },

                                                                                                                                                          "subclade_membership": {
                                                                                                                                                            "value": "20B"
                                                                                                                                                          },
                                                                                                                                                          "submitting_lab": {
                                                                                                                                                            "value": "\ufeffEvandro Chagas Institute"
                                                                                                                                                          },
                                                                                                                                                          "url": "https://www.gisaid.org"
                                                                                                                                                        }
                                                                                                                                                      },
                                                                                                                                                      {
                                                                                                                                                        "branch_attrs": {
                                                                                                                                                          "mutations": {}
                                                                                                                                                        },
                                                                                                                                                        "children": [
                                                                                                                                                          {
                                                                                                                                                            "branch_attrs": {
                                                                                                                                                              "labels": {
                                                                                                                                                                "aa": "ORF1a: P927L; ORF1b: A2028S"
                                                                                                                                                              },
                                                                                                                                                              "mutations": {
                                                                                                                                                                "ORF1a": [
                                                                                                                                                                  "P927L"
                                                                                                                                                                ],
                                                                                                                                                                "ORF1b": [
                                                                                                                                                                  "A2028S"
                                                                                                                                                                ],
                                                                                                                                                                "nuc": [
                                                                                                                                                                  "C1684T",
                                                                                                                                                                  "C3045T",
                                                                                                                                                                  "G19549T"
                                                                                                                                                                ]
                                                                                                                                                              }
                                                                                                                                                            },
                                                                                                                                                            "children": [
                                                                                                                                                              {
                                                                                                                                                                "branch_attrs": {
                                                                                                                                                                  "mutations": {}
                                                                                                                                                                },
                                                                                                                                                                "name": "Brazil/MS-1272/2020",
                                                                                                                                                                "node_attrs": {

                                                                                                                                                                  "author": {
                                                                                                                                                                    "author": "Claudio Tavares Sacchi et al",
                                                                                                                                                                    "value": "Claudio Tavares Sacchi et al"
                                                                                                                                                                  },
                                                                                                                                                                  "clade_membership": {
                                                                                                                                                                    "value": "20B"
                                                                                                                                                                  },
                                                                                                                                                                  "country": {
                                                                                                                                                                    "value": "Brazil"
                                                                                                                                                                  },
                                                                                                                                                                  "div": 12,
                                                                                                                                                                  "division": {
                                                                                                                                                                    "value": "Mato Grosso do Sul"
                                                                                                                                                                  },
                                                                                                                                                                  "division_exposure": {
                                                                                                                                                                    "value": "Mato Grosso do Sul"
                                                                                                                                                                  },
                                                                                                                                                                  "gisaid_epi_isl": {
                                                                                                                                                                    "value": "EPI_ISL_1040848"
                                                                                                                                                                  },
                                                                                                                                                                  "host": {
                                                                                                                                                                    "value": "Human"
                                                                                                                                                                  },
                                                                                                                                                                  "custom_location": {
                                                                                                                                                                    "confidence": {
                                                                                                                                                                      "Brazil": 1.0
                                                                                                                                                                    },
                                                                                                                                                                    "entropy": -1.000088900581841e-12,
                                                                                                                                                                    "value": "Brazil"
                                                                                                                                                                  },
                                                                                                                                                                  "location": {
                                                                                                                                                                    "value": "Campo Grande"
                                                                                                                                                                  },
                                                                                                                                                                  "num_date": {
                                                                                                                                                                    "confidence": [
                                                                                                                                                                      2020.5806010928961,
                                                                                                                                                                      2020.5806010928961
                                                                                                                                                                    ],
                                                                                                                                                                    "value": 2020.5806010928961
                                                                                                                                                                  },
                                                                                                                                                                  "originating_lab": {
                                                                                                                                                                    "value": "LACEN do Mato Grosso do Sul"
                                                                                                                                                                  },
                                                                                                                                                                  "pangolin_lineage": {
                                                                                                                                                                    "value": "B.1.1.33"
                                                                                                                                                                  },
                                                                                                                                                                  "recency": {
                                                                                                                                                                    "value": "One week ago"
                                                                                                                                                                  },
                                                                                                                                                                  "region": {
                                                                                                                                                                    "value": "South America"
                                                                                                                                                                  },
                                                                                                                                                                  "region_exposure": {
                                                                                                                                                                    "value": "South America"
                                                                                                                                                                  },

                                                                                                                                                                  "subclade_membership": {
                                                                                                                                                                    "value": "20B"
                                                                                                                                                                  },
                                                                                                                                                                  "submitting_lab": {
                                                                                                                                                                    "value": "Instituto Adolfo Lutz, Interdiciplinary Procedures Center, Strategic Laboratory"
                                                                                                                                                                  },
                                                                                                                                                                  "url": "https://www.gisaid.org"
                                                                                                                                                                }
                                                                                                                                                              },
                                                                                                                                                              {
                                                                                                                                                                "branch_attrs": {
                                                                                                                                                                  "mutations": {}
                                                                                                                                                                },
                                                                                                                                                                "name": "Brazil/MS-1278/2020",
                                                                                                                                                                "node_attrs": {

                                                                                                                                                                  "author": {
                                                                                                                                                                    "author": "Claudio Tavares Sacchi et al",
                                                                                                                                                                    "value": "Claudio Tavares Sacchi et al"
                                                                                                                                                                  },
                                                                                                                                                                  "clade_membership": {
                                                                                                                                                                    "value": "20B"
                                                                                                                                                                  },
                                                                                                                                                                  "country": {
                                                                                                                                                                    "value": "Brazil"
                                                                                                                                                                  },
                                                                                                                                                                  "div": 12,
                                                                                                                                                                  "division": {
                                                                                                                                                                    "value": "Mato Grosso do Sul"
                                                                                                                                                                  },
                                                                                                                                                                  "division_exposure": {
                                                                                                                                                                    "value": "Mato Grosso do Sul"
                                                                                                                                                                  },
                                                                                                                                                                  "gisaid_epi_isl": {
                                                                                                                                                                    "value": "EPI_ISL_1040851"
                                                                                                                                                                  },
                                                                                                                                                                  "host": {
                                                                                                                                                                    "value": "Human"
                                                                                                                                                                  },
                                                                                                                                                                  "custom_location": {
                                                                                                                                                                    "confidence": {
                                                                                                                                                                      "Brazil": 1.0
                                                                                                                                                                    },
                                                                                                                                                                    "entropy": -1.000088900581841e-12,
                                                                                                                                                                    "value": "Brazil"
                                                                                                                                                                  },
                                                                                                                                                                  "location": {
                                                                                                                                                                    "value": "Iguatemi"
                                                                                                                                                                  },
                                                                                                                                                                  "num_date": {
                                                                                                                                                                    "confidence": [
                                                                                                                                                                      2020.5560109289618,
                                                                                                                                                                      2020.5560109289618
                                                                                                                                                                    ],
                                                                                                                                                                    "value": 2020.5560109289618
                                                                                                                                                                  },
                                                                                                                                                                  "originating_lab": {
                                                                                                                                                                    "value": "LACEN do Mato Grosso do Sul"
                                                                                                                                                                  },
                                                                                                                                                                  "pangolin_lineage": {
                                                                                                                                                                    "value": "B.1.1.33"
                                                                                                                                                                  },
                                                                                                                                                                  "recency": {
                                                                                                                                                                    "value": "One week ago"
                                                                                                                                                                  },
                                                                                                                                                                  "region": {
                                                                                                                                                                    "value": "South America"
                                                                                                                                                                  },
                                                                                                                                                                  "region_exposure": {
                                                                                                                                                                    "value": "South America"
                                                                                                                                                                  },

                                                                                                                                                                  "subclade_membership": {
                                                                                                                                                                    "value": "20B"
                                                                                                                                                                  },
                                                                                                                                                                  "submitting_lab": {
                                                                                                                                                                    "value": "Instituto Adolfo Lutz, Interdiciplinary Procedures Center, Strategic Laboratory"
                                                                                                                                                                  },
                                                                                                                                                                  "url": "https://www.gisaid.org"
                                                                                                                                                                }
                                                                                                                                                              }
                                                                                                                                                            ],
                                                                                                                                                            "name": "NODE_0003618",
                                                                                                                                                            "node_attrs": {
                                                                                                                                                              "clade_membership": {
                                                                                                                                                                "value": "20B"
                                                                                                                                                              },
                                                                                                                                                              "div": 12,
                                                                                                                                                              "custom_location": {
                                                                                                                                                                "confidence": {
                                                                                                                                                                  "Brazil": 0.9987615639352223
                                                                                                                                                                },
                                                                                                                                                                "entropy": 0.010220621487166237,
                                                                                                                                                                "value": "Brazil"
                                                                                                                                                              },
                                                                                                                                                              "num_date": {
                                                                                                                                                                "confidence": [
                                                                                                                                                                  2020.5166969684242,
                                                                                                                                                                  2020.5560109289618
                                                                                                                                                                ],
                                                                                                                                                                "value": 2020.5560109289618
                                                                                                                                                              },
                                                                                                                                                              "subclade_membership": {
                                                                                                                                                                "value": "20B"
                                                                                                                                                              }
                                                                                                                                                            }
                                                                                                                                                          },
                                                                                                                                                          {
                                                                                                                                                            "branch_attrs": {
                                                                                                                                                              "mutations": {}
                                                                                                                                                            },
                                                                                                                                                            "children": [
                                                                                                                                                              {
                                                                                                                                                                "branch_attrs": {
                                                                                                                                                                  "labels": {
                                                                                                                                                                    "aa": "N: T271I; ORF1a: I476T; ORF3a: W128C; S: Q183L"
                                                                                                                                                                  },
                                                                                                                                                                  "mutations": {
                                                                                                                                                                    "N": [
                                                                                                                                                                      "T271I"
                                                                                                                                                                    ],
                                                                                                                                                                    "ORF1a": [
                                                                                                                                                                      "I476T"
                                                                                                                                                                    ],
                                                                                                                                                                    "ORF3a": [
                                                                                                                                                                      "W128C"
                                                                                                                                                                    ],
                                                                                                                                                                    "S": [
                                                                                                                                                                      "Q183L"
                                                                                                                                                                    ],
                                                                                                                                                                    "nuc": [
                                                                                                                                                                      "T1692C",
                                                                                                                                                                      "C18888T",
                                                                                                                                                                      "A22110T",
                                                                                                                                                                      "C22432T",
                                                                                                                                                                      "G25776T",
                                                                                                                                                                      "C29085T"
                                                                                                                                                                    ]
                                                                                                                                                                  }
                                                                                                                                                                },
                                                                                                                                                                "name": "Chile/AN-195419/2020",
                                                                                                                                                                "node_attrs": {

                                                                                                                                                                  "author": {
                                                                                                                                                                    "author": "Javier Tognarelli et al",
                                                                                                                                                                    "value": "Javier Tognarelli et al"
                                                                                                                                                                  },
                                                                                                                                                                  "clade_membership": {
                                                                                                                                                                    "value": "20B"
                                                                                                                                                                  },
                                                                                                                                                                  "country": {
                                                                                                                                                                    "value": "Chile"
                                                                                                                                                                  },
                                                                                                                                                                  "div": 15,
                                                                                                                                                                  "division": {
                                                                                                                                                                    "value": "Antofagasta"
                                                                                                                                                                  },
                                                                                                                                                                  "division_exposure": {
                                                                                                                                                                    "value": "Antofagasta"
                                                                                                                                                                  },
                                                                                                                                                                  "gisaid_epi_isl": {
                                                                                                                                                                    "value": "EPI_ISL_746492"
                                                                                                                                                                  },
                                                                                                                                                                  "host": {
                                                                                                                                                                    "value": "Human"
                                                                                                                                                                  },
                                                                                                                                                                  "custom_location": {
                                                                                                                                                                    "confidence": {
                                                                                                                                                                      "South America": 1.0
                                                                                                                                                                    },
                                                                                                                                                                    "entropy": -1.000088900581841e-12,
                                                                                                                                                                    "value": "South America"
                                                                                                                                                                  },
                                                                                                                                                                  "location": {
                                                                                                                                                                    "value": "Antofagasta"
                                                                                                                                                                  },
                                                                                                                                                                  "num_date": {
                                                                                                                                                                    "confidence": [
                                                                                                                                                                      2020.75,
                                                                                                                                                                      2020.75
                                                                                                                                                                    ],
                                                                                                                                                                    "value": 2020.75
                                                                                                                                                                  },
                                                                                                                                                                  "originating_lab": {
                                                                                                                                                                    "value": "Genetica Molecular and Subdepartamento de Virologia ISP Chile"
                                                                                                                                                                  },
                                                                                                                                                                  "pangolin_lineage": {
                                                                                                                                                                    "value": "B.1.1.33"
                                                                                                                                                                  },
                                                                                                                                                                  "recency": {
                                                                                                                                                                    "value": "Older"
                                                                                                                                                                  },
                                                                                                                                                                  "region": {
                                                                                                                                                                    "value": "South America"
                                                                                                                                                                  },
                                                                                                                                                                  "region_exposure": {
                                                                                                                                                                    "value": "South America"
                                                                                                                                                                  },

                                                                                                                                                                  "subclade_membership": {
                                                                                                                                                                    "value": "20B"
                                                                                                                                                                  },
                                                                                                                                                                  "submitting_lab": {
                                                                                                                                                                    "value": "Instituto de Salud Publica de Chile"
                                                                                                                                                                  },
                                                                                                                                                                  "url": "https://www.gisaid.org"
                                                                                                                                                                }
                                                                                                                                                              },
                                                                                                                                                              {
                                                                                                                                                                "branch_attrs": {
                                                                                                                                                                  "mutations": {}
                                                                                                                                                                },
                                                                                                                                                                "children": [
                                                                                                                                                                  {
                                                                                                                                                                    "branch_attrs": {
                                                                                                                                                                      "mutations": {
                                                                                                                                                                        "nuc": [
                                                                                                                                                                          "C4099T",
                                                                                                                                                                          "A12082T",
                                                                                                                                                                          "A24292G"
                                                                                                                                                                        ]
                                                                                                                                                                      }
                                                                                                                                                                    },
                                                                                                                                                                    "name": "Brazil/RJ-00473/2020",
                                                                                                                                                                    "node_attrs": {

                                                                                                                                                                      "author": {
                                                                                                                                                                        "author": "Carolina M Voloch et al",
                                                                                                                                                                        "value": "Carolina M Voloch et al"
                                                                                                                                                                      },
                                                                                                                                                                      "clade_membership": {
                                                                                                                                                                        "value": "20B"
                                                                                                                                                                      },
                                                                                                                                                                      "country": {
                                                                                                                                                                        "value": "Brazil"
                                                                                                                                                                      },
                                                                                                                                                                      "div": 12,
                                                                                                                                                                      "division": {
                                                                                                                                                                        "value": "Rio de Janeiro"
                                                                                                                                                                      },
                                                                                                                                                                      "division_exposure": {
                                                                                                                                                                        "value": "Rio de Janeiro"
                                                                                                                                                                      },
                                                                                                                                                                      "gisaid_epi_isl": {
                                                                                                                                                                        "value": "EPI_ISL_717868"
                                                                                                                                                                      },
                                                                                                                                                                      "host": {
                                                                                                                                                                        "value": "Human"
                                                                                                                                                                      },
                                                                                                                                                                      "custom_location": {
                                                                                                                                                                        "confidence": {
                                                                                                                                                                          "Brazil": 1.0
                                                                                                                                                                        },
                                                                                                                                                                        "entropy": -1.000088900581841e-12,
                                                                                                                                                                        "value": "Brazil"
                                                                                                                                                                      },
                                                                                                                                                                      "location": {
                                                                                                                                                                        "value": "S\u00e3o Jo\u00e3o de Meriti"
                                                                                                                                                                      },
                                                                                                                                                                      "num_date": {
                                                                                                                                                                        "confidence": [
                                                                                                                                                                          2020.594262295082,
                                                                                                                                                                          2020.594262295082
                                                                                                                                                                        ],
                                                                                                                                                                        "value": 2020.594262295082
                                                                                                                                                                      },
                                                                                                                                                                      "originating_lab": {
                                                                                                                                                                        "value": "Laboratorio de Virologia Molecular / UFRJ"
                                                                                                                                                                      },
                                                                                                                                                                      "pangolin_lineage": {
                                                                                                                                                                        "value": "B.1.1.33"
                                                                                                                                                                      },
                                                                                                                                                                      "recency": {
                                                                                                                                                                        "value": "Older"
                                                                                                                                                                      },
                                                                                                                                                                      "region": {
                                                                                                                                                                        "value": "South America"
                                                                                                                                                                      },
                                                                                                                                                                      "region_exposure": {
                                                                                                                                                                        "value": "South America"
                                                                                                                                                                      },

                                                                                                                                                                      "subclade_membership": {
                                                                                                                                                                        "value": "20B"
                                                                                                                                                                      },
                                                                                                                                                                      "submitting_lab": {
                                                                                                                                                                        "value": "Bioinformatics Laboratory / LNCC"
                                                                                                                                                                      },
                                                                                                                                                                      "url": "https://www.gisaid.org"
                                                                                                                                                                    }
                                                                                                                                                                  },
                                                                                                                                                                  {
                                                                                                                                                                    "branch_attrs": {
                                                                                                                                                                      "mutations": {}
                                                                                                                                                                    },
                                                                                                                                                                    "children": [
                                                                                                                                                                      {
                                                                                                                                                                        "branch_attrs": {
                                                                                                                                                                          "labels": {
                                                                                                                                                                            "aa": "ORF1a: S2255F; ORF1b: D475Y"
                                                                                                                                                                          },
                                                                                                                                                                          "mutations": {
                                                                                                                                                                            "ORF1a": [
                                                                                                                                                                              "S2255F"
                                                                                                                                                                            ],
                                                                                                                                                                            "ORF1b": [
                                                                                                                                                                              "D475Y"
                                                                                                                                                                            ],
                                                                                                                                                                            "nuc": [
                                                                                                                                                                              "C7029T",
                                                                                                                                                                              "G7393T",
                                                                                                                                                                              "G14890T"
                                                                                                                                                                            ]
                                                                                                                                                                          }
                                                                                                                                                                        },
                                                                                                                                                                        "name": "Chile/BI-167040/2020",
                                                                                                                                                                        "node_attrs": {

                                                                                                                                                                          "author": {
                                                                                                                                                                            "author": "Javier Tognarelli et al",
                                                                                                                                                                            "value": "Javier Tognarelli et al"
                                                                                                                                                                          },
                                                                                                                                                                          "clade_membership": {
                                                                                                                                                                            "value": "20B"
                                                                                                                                                                          },
                                                                                                                                                                          "country": {
                                                                                                                                                                            "value": "Chile"
                                                                                                                                                                          },
                                                                                                                                                                          "div": 12,
                                                                                                                                                                          "division": {
                                                                                                                                                                            "value": "Biob\u00edo"
                                                                                                                                                                          },
                                                                                                                                                                          "division_exposure": {
                                                                                                                                                                            "value": "Biob\u00edo"
                                                                                                                                                                          },
                                                                                                                                                                          "gisaid_epi_isl": {
                                                                                                                                                                            "value": "EPI_ISL_746508"
                                                                                                                                                                          },
                                                                                                                                                                          "host": {
                                                                                                                                                                            "value": "Human"
                                                                                                                                                                          },
                                                                                                                                                                          "custom_location": {
                                                                                                                                                                            "confidence": {
                                                                                                                                                                              "South America": 1.0
                                                                                                                                                                            },
                                                                                                                                                                            "entropy": -1.000088900581841e-12,
                                                                                                                                                                            "value": "South America"
                                                                                                                                                                          },
                                                                                                                                                                          "location": {
                                                                                                                                                                            "value": "Concepcion CL"
                                                                                                                                                                          },
                                                                                                                                                                          "num_date": {
                                                                                                                                                                            "confidence": [
                                                                                                                                                                              2020.6707650273224,
                                                                                                                                                                              2020.6707650273224
                                                                                                                                                                            ],
                                                                                                                                                                            "value": 2020.6707650273224
                                                                                                                                                                          },
                                                                                                                                                                          "originating_lab": {
                                                                                                                                                                            "value": "Genetica Molecular and Subdepartamento de Virologia ISP Chile"
                                                                                                                                                                          },
                                                                                                                                                                          "pangolin_lineage": {
                                                                                                                                                                            "value": "B.1.1.33"
                                                                                                                                                                          },
                                                                                                                                                                          "recency": {
                                                                                                                                                                            "value": "Older"
                                                                                                                                                                          },
                                                                                                                                                                          "region": {
                                                                                                                                                                            "value": "South America"
                                                                                                                                                                          },
                                                                                                                                                                          "region_exposure": {
                                                                                                                                                                            "value": "South America"
                                                                                                                                                                          },

                                                                                                                                                                          "subclade_membership": {
                                                                                                                                                                            "value": "20B"
                                                                                                                                                                          },
                                                                                                                                                                          "submitting_lab": {
                                                                                                                                                                            "value": "Instituto de Salud Publica de Chile"
                                                                                                                                                                          },
                                                                                                                                                                          "url": "https://www.gisaid.org"
                                                                                                                                                                        }
                                                                                                                                                                      },
                                                                                                                                                                      {
                                                                                                                                                                        "branch_attrs": {
                                                                                                                                                                          "labels": {
                                                                                                                                                                            "aa": "ORF3a: P267L; S: Q675H"
                                                                                                                                                                          },
                                                                                                                                                                          "mutations": {
                                                                                                                                                                            "ORF3a": [
                                                                                                                                                                              "P267L"
                                                                                                                                                                            ],
                                                                                                                                                                            "S": [
                                                                                                                                                                              "Q675H"
                                                                                                                                                                            ],
                                                                                                                                                                            "nuc": [
                                                                                                                                                                              "T5446C",
                                                                                                                                                                              "G23587T",
                                                                                                                                                                              "C26192T",
                                                                                                                                                                              "C27612T",
                                                                                                                                                                              "T28705C"
                                                                                                                                                                            ]
                                                                                                                                                                          }
                                                                                                                                                                        },
                                                                                                                                                                        "children": [
                                                                                                                                                                          {
                                                                                                                                                                            "branch_attrs": {
                                                                                                                                                                              "mutations": {}
                                                                                                                                                                            },
                                                                                                                                                                            "name": "Brazil/RJ-00500/2020",
                                                                                                                                                                            "node_attrs": {
                                                                                                                                                                              "author": {
                                                                                                                                                                                "author": "Carolina M Voloch et al",
                                                                                                                                                                                "value": "Carolina M Voloch et al"
                                                                                                                                                                              },
                                                                                                                                                                              "clade_membership": {
                                                                                                                                                                                "value": "20B"
                                                                                                                                                                              },
                                                                                                                                                                              "country": {
                                                                                                                                                                                "value": "Brazil"
                                                                                                                                                                              },
                                                                                                                                                                              "div": 14,
                                                                                                                                                                              "division": {
                                                                                                                                                                                "value": "Rio de Janeiro"
                                                                                                                                                                              },
                                                                                                                                                                              "division_exposure": {
                                                                                                                                                                                "value": "Rio de Janeiro"
                                                                                                                                                                              },
                                                                                                                                                                              "gisaid_epi_isl": {
                                                                                                                                                                                "value": "EPI_ISL_717894"
                                                                                                                                                                              },
                                                                                                                                                                              "host": {
                                                                                                                                                                                "value": "Human"
                                                                                                                                                                              },
                                                                                                                                                                              "custom_location": {
                                                                                                                                                                                "confidence": {
                                                                                                                                                                                  "Brazil": 1.0
                                                                                                                                                                                },
                                                                                                                                                                                "entropy": -1.000088900581841e-12,
                                                                                                                                                                                "value": "Brazil"
                                                                                                                                                                              },
                                                                                                                                                                              "location": {
                                                                                                                                                                                "value": "Itaborai"
                                                                                                                                                                              },
                                                                                                                                                                              "num_date": {
                                                                                                                                                                                "confidence": [
                                                                                                                                                                                  2020.8428961748634,
                                                                                                                                                                                  2020.8428961748634
                                                                                                                                                                                ],
                                                                                                                                                                                "value": 2020.8428961748634
                                                                                                                                                                              },
                                                                                                                                                                              "originating_lab": {
                                                                                                                                                                                "value": "Laboratorio de Virologia Molecular / UFRJ"
                                                                                                                                                                              },
                                                                                                                                                                              "pangolin_lineage": {
                                                                                                                                                                                "value": "B.1.1.33"
                                                                                                                                                                              },
                                                                                                                                                                              "recency": {
                                                                                                                                                                                "value": "Older"
                                                                                                                                                                              },
                                                                                                                                                                              "region": {
                                                                                                                                                                                "value": "South America"
                                                                                                                                                                              },
                                                                                                                                                                              "region_exposure": {
                                                                                                                                                                                "value": "South America"
                                                                                                                                                                              },

                                                                                                                                                                              "subclade_membership": {
                                                                                                                                                                                "value": "20B"
                                                                                                                                                                              },
                                                                                                                                                                              "submitting_lab": {
                                                                                                                                                                                "value": "Bioinformatics Laboratory / LNCC"
                                                                                                                                                                              },
                                                                                                                                                                              "url": "https://www.gisaid.org"
                                                                                                                                                                            }
                                                                                                                                                                          },
                                                                                                                                                                          {
                                                                                                                                                                            "branch_attrs": {
                                                                                                                                                                              "labels": {
                                                                                                                                                                                "aa": "ORF1b: A2513S; ORF3a: A110V"
                                                                                                                                                                              },
                                                                                                                                                                              "mutations": {
                                                                                                                                                                                "ORF1b": [
                                                                                                                                                                                  "A2513S"
                                                                                                                                                                                ],
                                                                                                                                                                                "ORF3a": [
                                                                                                                                                                                  "A110V"
                                                                                                                                                                                ],
                                                                                                                                                                                "nuc": [
                                                                                                                                                                                  "C19662T",
                                                                                                                                                                                  "G21004T",
                                                                                                                                                                                  "C25721T"
                                                                                                                                                                                ]
                                                                                                                                                                              }
                                                                                                                                                                            },
                                                                                                                                                                            "name": "Brazil/RJ-00502/2020",
                                                                                                                                                                            "node_attrs": {
                                                                                                                                                                              "author": {
                                                                                                                                                                                "author": "Carolina M Voloch et al",
                                                                                                                                                                                "value": "Carolina M Voloch et al"
                                                                                                                                                                              },
                                                                                                                                                                              "clade_membership": {
                                                                                                                                                                                "value": "20B"
                                                                                                                                                                              },
                                                                                                                                                                              "country": {
                                                                                                                                                                                "value": "Brazil"
                                                                                                                                                                              },
                                                                                                                                                                              "div": 17,
                                                                                                                                                                              "division": {
                                                                                                                                                                                "value": "Rio de Janeiro"
                                                                                                                                                                              },
                                                                                                                                                                              "division_exposure": {
                                                                                                                                                                                "value": "Rio de Janeiro"
                                                                                                                                                                              },
                                                                                                                                                                              "gisaid_epi_isl": {
                                                                                                                                                                                "value": "EPI_ISL_717896"
                                                                                                                                                                              },
                                                                                                                                                                              "host": {
                                                                                                                                                                                "value": "Human"
                                                                                                                                                                              },
                                                                                                                                                                              "custom_location": {
                                                                                                                                                                                "confidence": {
                                                                                                                                                                                  "Brazil": 1.0
                                                                                                                                                                                },
                                                                                                                                                                                "entropy": -1.000088900581841e-12,
                                                                                                                                                                                "value": "Brazil"
                                                                                                                                                                              },
                                                                                                                                                                              "location": {
                                                                                                                                                                                "value": "Rio de Janeiro"
                                                                                                                                                                              },
                                                                                                                                                                              "num_date": {
                                                                                                                                                                                "confidence": [
                                                                                                                                                                                  2020.8428961748634,
                                                                                                                                                                                  2020.8428961748634
                                                                                                                                                                                ],
                                                                                                                                                                                "value": 2020.8428961748634
                                                                                                                                                                              },
                                                                                                                                                                              "originating_lab": {
                                                                                                                                                                                "value": "Laboratorio de Virologia Molecular / UFRJ"
                                                                                                                                                                              },
                                                                                                                                                                              "pangolin_lineage": {
                                                                                                                                                                                "value": "B.1.1.33"
                                                                                                                                                                              },
                                                                                                                                                                              "recency": {
                                                                                                                                                                                "value": "Older"
                                                                                                                                                                              },
                                                                                                                                                                              "region": {
                                                                                                                                                                                "value": "South America"
                                                                                                                                                                              },
                                                                                                                                                                              "region_exposure": {
                                                                                                                                                                                "value": "South America"
                                                                                                                                                                              },

                                                                                                                                                                              "subclade_membership": {
                                                                                                                                                                                "value": "20B"
                                                                                                                                                                              },
                                                                                                                                                                              "submitting_lab": {
                                                                                                                                                                                "value": "Bioinformatics Laboratory / LNCC"
                                                                                                                                                                              },
                                                                                                                                                                              "url": "https://www.gisaid.org"
                                                                                                                                                                            }
                                                                                                                                                                          }
                                                                                                                                                                        ],
                                                                                                                                                                        "name": "NODE_0003662",
                                                                                                                                                                        "node_attrs": {
                                                                                                                                                                          "clade_membership": {
                                                                                                                                                                            "value": "20B"
                                                                                                                                                                          },
                                                                                                                                                                          "div": 14,
                                                                                                                                                                          "custom_location": {
                                                                                                                                                                            "confidence": {
                                                                                                                                                                              "Brazil": 0.99601943867488,
                                                                                                                                                                              "South America": 0.002889926002707964
                                                                                                                                                                            },
                                                                                                                                                                            "entropy": 0.028722656677491076,
                                                                                                                                                                            "value": "Brazil"
                                                                                                                                                                          },
                                                                                                                                                                          "num_date": {
                                                                                                                                                                            "confidence": [
                                                                                                                                                                              2020.7223987287434,
                                                                                                                                                                              2020.8322320157042
                                                                                                                                                                            ],
                                                                                                                                                                            "value": 2020.7887059309885
                                                                                                                                                                          },
                                                                                                                                                                          "subclade_membership": {
                                                                                                                                                                            "value": "20B"
                                                                                                                                                                          }
                                                                                                                                                                        }
                                                                                                                                                                      }
                                                                                                                                                                    ],
                                                                                                                                                                    "name": "NODE_0002678",
                                                                                                                                                                    "node_attrs": {
                                                                                                                                                                      "clade_membership": {
                                                                                                                                                                        "value": "20B"
                                                                                                                                                                      },
                                                                                                                                                                      "div": 9,
                                                                                                                                                                      "custom_location": {
                                                                                                                                                                        "confidence": {
                                                                                                                                                                          "Brazil": 0.9268850711785793,
                                                                                                                                                                          "Europe": 0.0011044765710879487,
                                                                                                                                                                          "Rio Grande do Sul": 0.0018322330208212416,
                                                                                                                                                                          "South America": 0.06993231848722833
                                                                                                                                                                        },
                                                                                                                                                                        "entropy": 0.27774116787294406,
                                                                                                                                                                        "value": "Brazil"
                                                                                                                                                                      },
                                                                                                                                                                      "num_date": {
                                                                                                                                                                        "confidence": [
                                                                                                                                                                          2020.3674151567254,
                                                                                                                                                                          2020.636280440585
                                                                                                                                                                        ],
                                                                                                                                                                        "value": 2020.5387308212044
                                                                                                                                                                      },
                                                                                                                                                                      "subclade_membership": {
                                                                                                                                                                        "value": "20B"
                                                                                                                                                                      }
                                                                                                                                                                    }
                                                                                                                                                                  }
                                                                                                                                                                ],
                                                                                                                                                                "name": "NODE_0002677",
                                                                                                                                                                "node_attrs": {
                                                                                                                                                                  "clade_membership": {
                                                                                                                                                                    "value": "20B"
                                                                                                                                                                  },
                                                                                                                                                                  "div": 9,
                                                                                                                                                                  "custom_location": {
                                                                                                                                                                    "confidence": {
                                                                                                                                                                      "Brazil": 0.9669267269128883,
                                                                                                                                                                      "Rio Grande do Sul": 0.0011943692797332336,
                                                                                                                                                                      "South America": 0.03141237815279424
                                                                                                                                                                    },
                                                                                                                                                                    "entropy": 0.15313697666481388,
                                                                                                                                                                    "value": "Brazil"
                                                                                                                                                                  },
                                                                                                                                                                  "num_date": {
                                                                                                                                                                    "confidence": [
                                                                                                                                                                      2020.368355502984,
                                                                                                                                                                      2020.594262295082
                                                                                                                                                                    ],
                                                                                                                                                                    "value": 2020.4949247834484
                                                                                                                                                                  },
                                                                                                                                                                  "subclade_membership": {
                                                                                                                                                                    "value": "20B"
                                                                                                                                                                  }
                                                                                                                                                                }
                                                                                                                                                              }
                                                                                                                                                            ],
                                                                                                                                                            "name": "NODE_0002672",
                                                                                                                                                            "node_attrs": {
                                                                                                                                                              "clade_membership": {
                                                                                                                                                                "value": "20B"
                                                                                                                                                              },
                                                                                                                                                              "div": 9,
                                                                                                                                                              "custom_location": {
                                                                                                                                                                "confidence": {
                                                                                                                                                                  "Brazil": 0.92642785812279,
                                                                                                                                                                  "Europe": 0.0011073474029335418,
                                                                                                                                                                  "Rio Grande do Sul": 0.002073859631410513,
                                                                                                                                                                  "South America": 0.07014407304856705
                                                                                                                                                                },
                                                                                                                                                                "entropy": 0.2798055052225243,
                                                                                                                                                                "value": "Brazil"
                                                                                                                                                              },
                                                                                                                                                              "num_date": {
                                                                                                                                                                "confidence": [
                                                                                                                                                                  2020.3561975764521,
                                                                                                                                                                  2020.5842132293114
                                                                                                                                                                ],
                                                                                                                                                                "value": 2020.467792109535
                                                                                                                                                              },
                                                                                                                                                              "subclade_membership": {
                                                                                                                                                                "value": "20B"
                                                                                                                                                              }
                                                                                                                                                            }
                                                                                                                                                          }
                                                                                                                                                        ],
                                                                                                                                                        "name": "NODE_0002670",
                                                                                                                                                        "node_attrs": {
                                                                                                                                                          "clade_membership": {
                                                                                                                                                            "value": "20B"
                                                                                                                                                          },
                                                                                                                                                          "div": 9,
                                                                                                                                                          "custom_location": {
                                                                                                                                                            "confidence": {
                                                                                                                                                              "Brazil": 0.994162620639902,
                                                                                                                                                              "Rio Grande do Sul": 0.0025321617409392685,
                                                                                                                                                              "South America": 0.0031896429902472574
                                                                                                                                                            },
                                                                                                                                                            "entropy": 0.040410035989772664,
                                                                                                                                                            "value": "Brazil"
                                                                                                                                                          },
                                                                                                                                                          "num_date": {
                                                                                                                                                            "confidence": [
                                                                                                                                                              2020.3519117218586,
                                                                                                                                                              2020.5012377461455
                                                                                                                                                            ],
                                                                                                                                                            "value": 2020.4180159691214
                                                                                                                                                          },
                                                                                                                                                          "subclade_membership": {
                                                                                                                                                            "value": "20B"
                                                                                                                                                          }
                                                                                                                                                        }
                                                                                                                                                      }
                                                                                                                                                    ],
                                                                                                                                                    "name": "NODE_0002669",
                                                                                                                                                    "node_attrs": {
                                                                                                                                                      "clade_membership": {
                                                                                                                                                        "value": "20B"
                                                                                                                                                      },
                                                                                                                                                      "div": 9,
                                                                                                                                                      "custom_location": {
                                                                                                                                                        "confidence": {
                                                                                                                                                          "Brazil": 0.9870335950949108,
                                                                                                                                                          "Rio Grande do Sul": 0.01267886386001021
                                                                                                                                                        },
                                                                                                                                                        "entropy": 0.0706925706988317,
                                                                                                                                                        "value": "Brazil"
                                                                                                                                                      },
                                                                                                                                                      "num_date": {
                                                                                                                                                        "confidence": [
                                                                                                                                                          2020.331147032671,
                                                                                                                                                          2020.4166666666667
                                                                                                                                                        ],
                                                                                                                                                        "value": 2020.372700369851
                                                                                                                                                      },
                                                                                                                                                      "subclade_membership": {
                                                                                                                                                        "value": "20B"
                                                                                                                                                      }
                                                                                                                                                    }
                                                                                                                                                  },
                                                                                                                                                  {
                                                                                                                                                    "branch_attrs": {
                                                                                                                                                      "mutations": {}
                                                                                                                                                    },
                                                                                                                                                    "children": [
                                                                                                                                                      {
                                                                                                                                                        "branch_attrs": {
                                                                                                                                                          "mutations": {}
                                                                                                                                                        },
                                                                                                                                                        "children": [
                                                                                                                                                          {
                                                                                                                                                            "branch_attrs": {
                                                                                                                                                              "mutations": {}
                                                                                                                                                            },
                                                                                                                                                            "name": "Brazil/MA-IEC166867/2020",
                                                                                                                                                            "node_attrs": {

                                                                                                                                                              "author": {
                                                                                                                                                                "author": "Santos et al",
                                                                                                                                                                "value": "Santos et al A"
                                                                                                                                                              },
                                                                                                                                                              "clade_membership": {
                                                                                                                                                                "value": "20B"
                                                                                                                                                              },
                                                                                                                                                              "country": {
                                                                                                                                                                "value": "Brazil"
                                                                                                                                                              },
                                                                                                                                                              "div": 9,
                                                                                                                                                              "division": {
                                                                                                                                                                "value": "Maranh\u00e3o"
                                                                                                                                                              },
                                                                                                                                                              "division_exposure": {
                                                                                                                                                                "value": "Maranh\u00e3o"
                                                                                                                                                              },
                                                                                                                                                              "gisaid_epi_isl": {
                                                                                                                                                                "value": "EPI_ISL_524799"
                                                                                                                                                              },
                                                                                                                                                              "host": {
                                                                                                                                                                "value": "Human"
                                                                                                                                                              },
                                                                                                                                                              "custom_location": {
                                                                                                                                                                "confidence": {
                                                                                                                                                                  "Brazil": 1.0
                                                                                                                                                                },
                                                                                                                                                                "entropy": -1.000088900581841e-12,
                                                                                                                                                                "value": "Brazil"
                                                                                                                                                              },
                                                                                                                                                              "num_date": {
                                                                                                                                                                "confidence": [
                                                                                                                                                                  2020.3510928961748,
                                                                                                                                                                  2020.3510928961748
                                                                                                                                                                ],
                                                                                                                                                                "value": 2020.3510928961748
                                                                                                                                                              },
                                                                                                                                                              "originating_lab": {
                                                                                                                                                                "value": "\ufeffEvandro Chagas Institute"
                                                                                                                                                              },
                                                                                                                                                              "pangolin_lineage": {
                                                                                                                                                                "value": "B.1.1.33"
                                                                                                                                                              },
                                                                                                                                                              "recency": {
                                                                                                                                                                "value": "Older"
                                                                                                                                                              },
                                                                                                                                                              "region": {
                                                                                                                                                                "value": "South America"
                                                                                                                                                              },
                                                                                                                                                              "region_exposure": {
                                                                                                                                                                "value": "South America"
                                                                                                                                                              },

                                                                                                                                                              "subclade_membership": {
                                                                                                                                                                "value": "20B"
                                                                                                                                                              },
                                                                                                                                                              "submitting_lab": {
                                                                                                                                                                "value": "\ufeffEvandro Chagas Institute"
                                                                                                                                                              },
                                                                                                                                                              "url": "https://www.gisaid.org"
                                                                                                                                                            }
                                                                                                                                                          },
                                                                                                                                                          {
                                                                                                                                                            "branch_attrs": {
                                                                                                                                                              "mutations": {}
                                                                                                                                                            },
                                                                                                                                                            "children": [
                                                                                                                                                              {
                                                                                                                                                                "branch_attrs": {
                                                                                                                                                                  "mutations": {}
                                                                                                                                                                },
                                                                                                                                                                "children": [
                                                                                                                                                                  {
                                                                                                                                                                    "branch_attrs": {
                                                                                                                                                                      "mutations": {}
                                                                                                                                                                    },
                                                                                                                                                                    "name": "Chile/Santiago-PUC_MVL_0523/2020",
                                                                                                                                                                    "node_attrs": {

                                                                                                                                                                      "author": {
                                                                                                                                                                        "author": "Leonardo I. Almonacid et al",
                                                                                                                                                                        "value": "Leonardo I. Almonacid et al"
                                                                                                                                                                      },
                                                                                                                                                                      "clade_membership": {
                                                                                                                                                                        "value": "20B"
                                                                                                                                                                      },
                                                                                                                                                                      "country": {
                                                                                                                                                                        "value": "Chile"
                                                                                                                                                                      },
                                                                                                                                                                      "div": 9,
                                                                                                                                                                      "division": {
                                                                                                                                                                        "value": "Region Metropolitana de Santiago"
                                                                                                                                                                      },
                                                                                                                                                                      "division_exposure": {
                                                                                                                                                                        "value": "Region Metropolitana de Santiago"
                                                                                                                                                                      },
                                                                                                                                                                      "genbank_accession": {
                                                                                                                                                                        "value": "MW365296.1"
                                                                                                                                                                      },
                                                                                                                                                                      "gisaid_epi_isl": {
                                                                                                                                                                        "value": "EPI_ISL_801843"
                                                                                                                                                                      },
                                                                                                                                                                      "host": {
                                                                                                                                                                        "value": "Human"
                                                                                                                                                                      },
                                                                                                                                                                      "custom_location": {
                                                                                                                                                                        "confidence": {
                                                                                                                                                                          "South America": 1.0
                                                                                                                                                                        },
                                                                                                                                                                        "entropy": -1.000088900581841e-12,
                                                                                                                                                                        "value": "South America"
                                                                                                                                                                      },
                                                                                                                                                                      "location": {
                                                                                                                                                                        "value": "Santiago"
                                                                                                                                                                      },
                                                                                                                                                                      "num_date": {
                                                                                                                                                                        "confidence": [
                                                                                                                                                                          2020.4030054644809,
                                                                                                                                                                          2020.4030054644809
                                                                                                                                                                        ],
                                                                                                                                                                        "value": 2020.4030054644809
                                                                                                                                                                      },
                                                                                                                                                                      "originating_lab": {
                                                                                                                                                                        "value": "Laboratory of Molecular Virology, Pontificia Universidad Cat\u00f3lica de Chile"
                                                                                                                                                                      },
                                                                                                                                                                      "pangolin_lineage": {
                                                                                                                                                                        "value": "B.1.1.33"
                                                                                                                                                                      },
                                                                                                                                                                      "recency": {
                                                                                                                                                                        "value": "Older"
                                                                                                                                                                      },
                                                                                                                                                                      "region": {
                                                                                                                                                                        "value": "South America"
                                                                                                                                                                      },
                                                                                                                                                                      "region_exposure": {
                                                                                                                                                                        "value": "South America"
                                                                                                                                                                      },

                                                                                                                                                                      "subclade_membership": {
                                                                                                                                                                        "value": "20B"
                                                                                                                                                                      },
                                                                                                                                                                      "submitting_lab": {
                                                                                                                                                                        "value": "MSHS Pathogen Surveillance Program"
                                                                                                                                                                      },
                                                                                                                                                                      "url": "https://www.gisaid.org"
                                                                                                                                                                    }
                                                                                                                                                                  },
                                                                                                                                                                  {
                                                                                                                                                                    "branch_attrs": {
                                                                                                                                                                      "labels": {
                                                                                                                                                                        "aa": "ORF1a: T4083M"
                                                                                                                                                                      },
                                                                                                                                                                      "mutations": {
                                                                                                                                                                        "ORF1a": [
                                                                                                                                                                          "T4083M"
                                                                                                                                                                        ],
                                                                                                                                                                        "nuc": [
                                                                                                                                                                          "C12513T"
                                                                                                                                                                        ]
                                                                                                                                                                      }
                                                                                                                                                                    },
                                                                                                                                                                    "name": "Brazil/6733CVL/2020",
                                                                                                                                                                    "node_attrs": {

                                                                                                                                                                      "author": {
                                                                                                                                                                        "author": "Sant'Anna et al.",
                                                                                                                                                                        "value": "Sant'Anna et al."
                                                                                                                                                                      },
                                                                                                                                                                      "clade_membership": {
                                                                                                                                                                        "value": "20B"
                                                                                                                                                                      },
                                                                                                                                                                      "country": {
                                                                                                                                                                        "value": "Brazil"
                                                                                                                                                                      },
                                                                                                                                                                      "div": 10,
                                                                                                                                                                      "division": {
                                                                                                                                                                        "value": "Rio Grande do Sul"
                                                                                                                                                                      },
                                                                                                                                                                      "division_exposure": {
                                                                                                                                                                        "value": "Rio Grande do Sul"
                                                                                                                                                                      },
                                                                                                                                                                      "host": {
                                                                                                                                                                        "value": "human"
                                                                                                                                                                      },
                                                                                                                                                                      "custom_location": {
                                                                                                                                                                        "confidence": {
                                                                                                                                                                          "Rio Grande do Sul": 1.0
                                                                                                                                                                        },
                                                                                                                                                                        "entropy": -1.000088900581841e-12,
                                                                                                                                                                        "value": "Rio Grande do Sul"
                                                                                                                                                                      },
                                                                                                                                                                      "location": {
                                                                                                                                                                        "value": "Novo Hamburgo"
                                                                                                                                                                      },
                                                                                                                                                                      "num_date": {
                                                                                                                                                                        "confidence": [
                                                                                                                                                                          2020.52868852459,
                                                                                                                                                                          2020.52868852459
                                                                                                                                                                        ],
                                                                                                                                                                        "value": 2020.52868852459
                                                                                                                                                                      },
                                                                                                                                                                      "originating_lab": {
                                                                                                                                                                        "value": "Funda\u00e7\u00e3o de Sa\u00fade P\u00fablica de Novo Hamburgo"
                                                                                                                                                                      },
                                                                                                                                                                      "pangolin_lineage": {
                                                                                                                                                                        "value": "B.1.1.33"
                                                                                                                                                                      },
                                                                                                                                                                      "recency": {
                                                                                                                                                                        "value": "1-2 days ago"
                                                                                                                                                                      },
                                                                                                                                                                      "regiao": {
                                                                                                                                                                        "value": "novo_hamburgo"
                                                                                                                                                                      },
                                                                                                                                                                      "region": {
                                                                                                                                                                        "value": "South America"
                                                                                                                                                                      },
                                                                                                                                                                      "region_exposure": {
                                                                                                                                                                        "value": "South America"
                                                                                                                                                                      },

                                                                                                                                                                      "subclade_membership": {
                                                                                                                                                                        "value": "20B"
                                                                                                                                                                      },
                                                                                                                                                                      "submitting_lab": {
                                                                                                                                                                        "value": "epiclin"
                                                                                                                                                                      }
                                                                                                                                                                    }
                                                                                                                                                                  }
                                                                                                                                                                ],
                                                                                                                                                                "name": "NODE_0002686",
                                                                                                                                                                "node_attrs": {
                                                                                                                                                                  "clade_membership": {
                                                                                                                                                                    "value": "20B"
                                                                                                                                                                  },
                                                                                                                                                                  "div": 9,
                                                                                                                                                                  "custom_location": {
                                                                                                                                                                    "confidence": {
                                                                                                                                                                      "Brazil": 0.7020651304066371,
                                                                                                                                                                      "Europe": 0.0020940340570314167,
                                                                                                                                                                      "Rio Grande do Sul": 0.18609655262566027,
                                                                                                                                                                      "South America": 0.10905822017543543
                                                                                                                                                                    },
                                                                                                                                                                    "entropy": 0.8215886470707712,
                                                                                                                                                                    "value": "Brazil"
                                                                                                                                                                  },
                                                                                                                                                                  "num_date": {
                                                                                                                                                                    "confidence": [
                                                                                                                                                                      2020.374517996323,
                                                                                                                                                                      2020.4030054644809
                                                                                                                                                                    ],
                                                                                                                                                                    "value": 2020.4030054644809
                                                                                                                                                                  },
                                                                                                                                                                  "subclade_membership": {
                                                                                                                                                                    "value": "20B"
                                                                                                                                                                  }
                                                                                                                                                                }
                                                                                                                                                              },
                                                                                                                                                              {
                                                                                                                                                                "branch_attrs": {
                                                                                                                                                                  "mutations": {}
                                                                                                                                                                },
                                                                                                                                                                "children": [
                                                                                                                                                                  {
                                                                                                                                                                    "branch_attrs": {
                                                                                                                                                                      "mutations": {
                                                                                                                                                                        "nuc": [
                                                                                                                                                                          "C28720T"
                                                                                                                                                                        ]
                                                                                                                                                                      }
                                                                                                                                                                    },
                                                                                                                                                                    "name": "Bolivia/26939/2020",
                                                                                                                                                                    "node_attrs": {
                                                                                                                                                                      "author": {
                                                                                                                                                                        "author": "Paola Resende et al",
                                                                                                                                                                        "value": "Paola Resende et al B"
                                                                                                                                                                      },
                                                                                                                                                                      "clade_membership": {
                                                                                                                                                                        "value": "20B"
                                                                                                                                                                      },
                                                                                                                                                                      "country": {
                                                                                                                                                                        "value": "Bolivia"
                                                                                                                                                                      },
                                                                                                                                                                      "div": 10,
                                                                                                                                                                      "division": {
                                                                                                                                                                        "value": "Pando"
                                                                                                                                                                      },
                                                                                                                                                                      "division_exposure": {
                                                                                                                                                                        "value": "Pando"
                                                                                                                                                                      },
                                                                                                                                                                      "gisaid_epi_isl": {
                                                                                                                                                                        "value": "EPI_ISL_837560"
                                                                                                                                                                      },
                                                                                                                                                                      "host": {
                                                                                                                                                                        "value": "Human"
                                                                                                                                                                      },
                                                                                                                                                                      "custom_location": {
                                                                                                                                                                        "confidence": {
                                                                                                                                                                          "South America": 1.0
                                                                                                                                                                        },
                                                                                                                                                                        "entropy": -1.000088900581841e-12,
                                                                                                                                                                        "value": "South America"
                                                                                                                                                                      },
                                                                                                                                                                      "num_date": {
                                                                                                                                                                        "confidence": [
                                                                                                                                                                          2020.5040983606557,
                                                                                                                                                                          2020.5040983606557
                                                                                                                                                                        ],
                                                                                                                                                                        "value": 2020.5040983606557
                                                                                                                                                                      },
                                                                                                                                                                      "originating_lab": {
                                                                                                                                                                        "value": "Centro Nacional de Enfermedades Tropicales (CENETROP)"
                                                                                                                                                                      },
                                                                                                                                                                      "pangolin_lineage": {
                                                                                                                                                                        "value": "B.1.1.33"
                                                                                                                                                                      },
                                                                                                                                                                      "recency": {
                                                                                                                                                                        "value": "Older"
                                                                                                                                                                      },
                                                                                                                                                                      "region": {
                                                                                                                                                                        "value": "South America"
                                                                                                                                                                      },
                                                                                                                                                                      "region_exposure": {
                                                                                                                                                                        "value": "South America"
                                                                                                                                                                      },
                                                                                                                                                                      "subclade_membership": {
                                                                                                                                                                        "value": "20B"
                                                                                                                                                                      },
                                                                                                                                                                      "submitting_lab": {
                                                                                                                                                                        "value": "Laboratory of Respiratory Viruses and Measles, Oswaldo Cruz Institute, FIOCRUZ"
                                                                                                                                                                      },
                                                                                                                                                                      "url": "https://www.gisaid.org"
                                                                                                                                                                    }
                                                                                                                                                                  },
                                                                                                                                                                  {
                                                                                                                                                                    "branch_attrs": {
                                                                                                                                                                      "labels": {
                                                                                                                                                                        "aa": "S: D138H"
                                                                                                                                                                      },
                                                                                                                                                                      "mutations": {
                                                                                                                                                                        "S": [
                                                                                                                                                                          "D138H"
                                                                                                                                                                        ],
                                                                                                                                                                        "nuc": [
                                                                                                                                                                          "G21974C"
                                                                                                                                                                        ]
                                                                                                                                                                      }
                                                                                                                                                                    },
                                                                                                                                                                    "children": [
                                                                                                                                                                      {
                                                                                                                                                                        "branch_attrs": {
                                                                                                                                                                          "labels": {
                                                                                                                                                                            "aa": "ORF1a: P892S; ORF1b: S961P, K2557R"
                                                                                                                                                                          },
                                                                                                                                                                          "mutations": {
                                                                                                                                                                            "ORF1a": [
                                                                                                                                                                              "P892S"
                                                                                                                                                                            ],
                                                                                                                                                                            "ORF1b": [
                                                                                                                                                                              "S961P",
                                                                                                                                                                              "K2557R"
                                                                                                                                                                            ],
                                                                                                                                                                            "nuc": [
                                                                                                                                                                              "G256T",
                                                                                                                                                                              "C2939T",
                                                                                                                                                                              "T16348C",
                                                                                                                                                                              "A18270G",
                                                                                                                                                                              "C18486T",
                                                                                                                                                                              "A19443T",
                                                                                                                                                                              "A21137G"
                                                                                                                                                                            ]
                                                                                                                                                                          }
                                                                                                                                                                        },
                                                                                                                                                                        "name": "Brazil/RJ-00499/2020",
                                                                                                                                                                        "node_attrs": {

                                                                                                                                                                          "author": {
                                                                                                                                                                            "author": "Carolina M Voloch et al",
                                                                                                                                                                            "value": "Carolina M Voloch et al"
                                                                                                                                                                          },
                                                                                                                                                                          "clade_membership": {
                                                                                                                                                                            "value": "20B"
                                                                                                                                                                          },
                                                                                                                                                                          "country": {
                                                                                                                                                                            "value": "Brazil"
                                                                                                                                                                          },
                                                                                                                                                                          "div": 17,
                                                                                                                                                                          "division": {
                                                                                                                                                                            "value": "Rio de Janeiro"
                                                                                                                                                                          },
                                                                                                                                                                          "division_exposure": {
                                                                                                                                                                            "value": "Rio de Janeiro"
                                                                                                                                                                          },
                                                                                                                                                                          "gisaid_epi_isl": {
                                                                                                                                                                            "value": "EPI_ISL_717893"
                                                                                                                                                                          },
                                                                                                                                                                          "host": {
                                                                                                                                                                            "value": "Human"
                                                                                                                                                                          },
                                                                                                                                                                          "custom_location": {
                                                                                                                                                                            "confidence": {
                                                                                                                                                                              "Brazil": 0.9999999999999999
                                                                                                                                                                            },
                                                                                                                                                                            "entropy": -9.99866855976916e-13,
                                                                                                                                                                            "value": "Brazil"
                                                                                                                                                                          },
                                                                                                                                                                          "location": {
                                                                                                                                                                            "value": "Rio de Janeiro"
                                                                                                                                                                          },
                                                                                                                                                                          "num_date": {
                                                                                                                                                                            "confidence": [
                                                                                                                                                                              2020.8428961748634,
                                                                                                                                                                              2020.8428961748634
                                                                                                                                                                            ],
                                                                                                                                                                            "value": 2020.8428961748634
                                                                                                                                                                          },
                                                                                                                                                                          "originating_lab": {
                                                                                                                                                                            "value": "Laboratorio de Virologia Molecular / UFRJ"
                                                                                                                                                                          },
                                                                                                                                                                          "pangolin_lineage": {
                                                                                                                                                                            "value": "B.1.1.33"
                                                                                                                                                                          },
                                                                                                                                                                          "recency": {
                                                                                                                                                                            "value": "Older"
                                                                                                                                                                          },
                                                                                                                                                                          "region": {
                                                                                                                                                                            "value": "South America"
                                                                                                                                                                          },
                                                                                                                                                                          "region_exposure": {
                                                                                                                                                                            "value": "South America"
                                                                                                                                                                          },

                                                                                                                                                                          "subclade_membership": {
                                                                                                                                                                            "value": "20B"
                                                                                                                                                                          },
                                                                                                                                                                          "submitting_lab": {
                                                                                                                                                                            "value": "Bioinformatics Laboratory / LNCC"
                                                                                                                                                                          },
                                                                                                                                                                          "url": "https://www.gisaid.org"
                                                                                                                                                                        }
                                                                                                                                                                      },
                                                                                                                                                                      {
                                                                                                                                                                        "branch_attrs": {
                                                                                                                                                                          "labels": {
                                                                                                                                                                            "aa": "ORF1b: T794I"
                                                                                                                                                                          },
                                                                                                                                                                          "mutations": {
                                                                                                                                                                            "ORF1b": [
                                                                                                                                                                              "T794I"
                                                                                                                                                                            ],
                                                                                                                                                                            "nuc": [
                                                                                                                                                                              "C15848T",
                                                                                                                                                                              "C29077T"
                                                                                                                                                                            ]
                                                                                                                                                                          }
                                                                                                                                                                        },
                                                                                                                                                                        "children": [
                                                                                                                                                                          {
                                                                                                                                                                            "branch_attrs": {
                                                                                                                                                                              "labels": {
                                                                                                                                                                                "aa": "ORF1a: P1810L; ORF3a: G172C"
                                                                                                                                                                              },
                                                                                                                                                                              "mutations": {
                                                                                                                                                                                "ORF1a": [
                                                                                                                                                                                  "P1810L"
                                                                                                                                                                                ],
                                                                                                                                                                                "ORF3a": [
                                                                                                                                                                                  "G172C"
                                                                                                                                                                                ],
                                                                                                                                                                                "nuc": [
                                                                                                                                                                                  "C5694T",
                                                                                                                                                                                  "C18486T",
                                                                                                                                                                                  "G25906T"
                                                                                                                                                                                ]
                                                                                                                                                                              }
                                                                                                                                                                            },
                                                                                                                                                                            "name": "Brazil/RJ-00494/2020",
                                                                                                                                                                            "node_attrs": {
                                                                                                                                                                              "author": {
                                                                                                                                                                                "author": "Carolina M Voloch et al",
                                                                                                                                                                                "value": "Carolina M Voloch et al"
                                                                                                                                                                              },
                                                                                                                                                                              "clade_membership": {
                                                                                                                                                                                "value": "20B"
                                                                                                                                                                              },
                                                                                                                                                                              "country": {
                                                                                                                                                                                "value": "Brazil"
                                                                                                                                                                              },
                                                                                                                                                                              "div": 15,
                                                                                                                                                                              "division": {
                                                                                                                                                                                "value": "Rio de Janeiro"
                                                                                                                                                                              },
                                                                                                                                                                              "division_exposure": {
                                                                                                                                                                                "value": "Rio de Janeiro"
                                                                                                                                                                              },
                                                                                                                                                                              "gisaid_epi_isl": {
                                                                                                                                                                                "value": "EPI_ISL_717888"
                                                                                                                                                                              },
                                                                                                                                                                              "host": {
                                                                                                                                                                                "value": "Human"
                                                                                                                                                                              },
                                                                                                                                                                              "custom_location": {
                                                                                                                                                                                "confidence": {
                                                                                                                                                                                  "Brazil": 1.0
                                                                                                                                                                                },
                                                                                                                                                                                "entropy": -1.000088900581841e-12,
                                                                                                                                                                                "value": "Brazil"
                                                                                                                                                                              },
                                                                                                                                                                              "location": {
                                                                                                                                                                                "value": "Rio de Janeiro"
                                                                                                                                                                              },
                                                                                                                                                                              "num_date": {
                                                                                                                                                                                "confidence": [
                                                                                                                                                                                  2020.8265027322404,
                                                                                                                                                                                  2020.8265027322404
                                                                                                                                                                                ],
                                                                                                                                                                                "value": 2020.8265027322404
                                                                                                                                                                              },
                                                                                                                                                                              "originating_lab": {
                                                                                                                                                                                "value": "Laboratorio de Virologia Molecular / UFRJ"
                                                                                                                                                                              },
                                                                                                                                                                              "pangolin_lineage": {
                                                                                                                                                                                "value": "B.1.1.33"
                                                                                                                                                                              },
                                                                                                                                                                              "recency": {
                                                                                                                                                                                "value": "Older"
                                                                                                                                                                              },
                                                                                                                                                                              "region": {
                                                                                                                                                                                "value": "South America"
                                                                                                                                                                              },
                                                                                                                                                                              "region_exposure": {
                                                                                                                                                                                "value": "South America"
                                                                                                                                                                              },

                                                                                                                                                                              "subclade_membership": {
                                                                                                                                                                                "value": "20B"
                                                                                                                                                                              },
                                                                                                                                                                              "submitting_lab": {
                                                                                                                                                                                "value": "Bioinformatics Laboratory / LNCC"
                                                                                                                                                                              },
                                                                                                                                                                              "url": "https://www.gisaid.org"
                                                                                                                                                                            }
                                                                                                                                                                          },
                                                                                                                                                                          {
                                                                                                                                                                            "branch_attrs": {
                                                                                                                                                                              "mutations": {}
                                                                                                                                                                            },
                                                                                                                                                                            "name": "Brazil/RJ-00504/2020",
                                                                                                                                                                            "node_attrs": {
                                                                                                                                                                              "author": {
                                                                                                                                                                                "author": "Carolina M Voloch et al",
                                                                                                                                                                                "value": "Carolina M Voloch et al"
                                                                                                                                                                              },
                                                                                                                                                                              "clade_membership": {
                                                                                                                                                                                "value": "20B"
                                                                                                                                                                              },
                                                                                                                                                                              "country": {
                                                                                                                                                                                "value": "Brazil"
                                                                                                                                                                              },
                                                                                                                                                                              "div": 12,
                                                                                                                                                                              "division": {
                                                                                                                                                                                "value": "Rio de Janeiro"
                                                                                                                                                                              },
                                                                                                                                                                              "division_exposure": {
                                                                                                                                                                                "value": "Rio de Janeiro"
                                                                                                                                                                              },
                                                                                                                                                                              "gisaid_epi_isl": {
                                                                                                                                                                                "value": "EPI_ISL_717898"
                                                                                                                                                                              },
                                                                                                                                                                              "host": {
                                                                                                                                                                                "value": "Human"
                                                                                                                                                                              },
                                                                                                                                                                              "custom_location": {
                                                                                                                                                                                "confidence": {
                                                                                                                                                                                  "Brazil": 1.0
                                                                                                                                                                                },
                                                                                                                                                                                "entropy": -1.000088900581841e-12,
                                                                                                                                                                                "value": "Brazil"
                                                                                                                                                                              },
                                                                                                                                                                              "location": {
                                                                                                                                                                                "value": "Rio de Janeiro"
                                                                                                                                                                              },
                                                                                                                                                                              "num_date": {
                                                                                                                                                                                "confidence": [
                                                                                                                                                                                  2020.8456284153006,
                                                                                                                                                                                  2020.8456284153006
                                                                                                                                                                                ],
                                                                                                                                                                                "value": 2020.8456284153006
                                                                                                                                                                              },
                                                                                                                                                                              "originating_lab": {
                                                                                                                                                                                "value": "Laboratorio de Virologia Molecular / UFRJ"
                                                                                                                                                                              },
                                                                                                                                                                              "pangolin_lineage": {
                                                                                                                                                                                "value": "B.1.1.33"
                                                                                                                                                                              },
                                                                                                                                                                              "recency": {
                                                                                                                                                                                "value": "Older"
                                                                                                                                                                              },
                                                                                                                                                                              "region": {
                                                                                                                                                                                "value": "South America"
                                                                                                                                                                              },
                                                                                                                                                                              "region_exposure": {
                                                                                                                                                                                "value": "South America"
                                                                                                                                                                              },

                                                                                                                                                                              "subclade_membership": {
                                                                                                                                                                                "value": "20B"
                                                                                                                                                                              },
                                                                                                                                                                              "submitting_lab": {
                                                                                                                                                                                "value": "Bioinformatics Laboratory / LNCC"
                                                                                                                                                                              },
                                                                                                                                                                              "url": "https://www.gisaid.org"
                                                                                                                                                                            }
                                                                                                                                                                          }
                                                                                                                                                                        ],
                                                                                                                                                                        "name": "NODE_0003581",
                                                                                                                                                                        "node_attrs": {
                                                                                                                                                                          "clade_membership": {
                                                                                                                                                                            "value": "20B"
                                                                                                                                                                          },
                                                                                                                                                                          "div": 12,
                                                                                                                                                                          "custom_location": {
                                                                                                                                                                            "confidence": {
                                                                                                                                                                              "Brazil": 0.9987970542781731
                                                                                                                                                                            },
                                                                                                                                                                            "entropy": 0.010009826451681882,
                                                                                                                                                                            "value": "Brazil"
                                                                                                                                                                          },
                                                                                                                                                                          "num_date": {
                                                                                                                                                                            "confidence": [
                                                                                                                                                                              2020.6590650329517,
                                                                                                                                                                              2020.811342457757
                                                                                                                                                                            ],
                                                                                                                                                                            "value": 2020.7658687969113
                                                                                                                                                                          },
                                                                                                                                                                          "subclade_membership": {
                                                                                                                                                                            "value": "20B"
                                                                                                                                                                          }
                                                                                                                                                                        }
                                                                                                                                                                      }
                                                                                                                                                                    ],
                                                                                                                                                                    "name": "NODE_0003580",
                                                                                                                                                                    "node_attrs": {
                                                                                                                                                                      "clade_membership": {
                                                                                                                                                                        "value": "20B"
                                                                                                                                                                      },
                                                                                                                                                                      "div": 10,
                                                                                                                                                                      "custom_location": {
                                                                                                                                                                        "confidence": {
                                                                                                                                                                          "Brazil": 0.9942665629127454,
                                                                                                                                                                          "Rio Grande do Sul": 0.0018317724916663348,
                                                                                                                                                                          "South America": 0.003767938012901143
                                                                                                                                                                        },
                                                                                                                                                                        "entropy": 0.03956436190063215,
                                                                                                                                                                        "value": "Brazil"
                                                                                                                                                                      },
                                                                                                                                                                      "num_date": {
                                                                                                                                                                        "confidence": [
                                                                                                                                                                          2020.3705479043924,
                                                                                                                                                                          2020.6452370906422
                                                                                                                                                                        ],
                                                                                                                                                                        "value": 2020.5900140563256
                                                                                                                                                                      },
                                                                                                                                                                      "subclade_membership": {
                                                                                                                                                                        "value": "20B"
                                                                                                                                                                      }
                                                                                                                                                                    }
                                                                                                                                                                  }
                                                                                                                                                                ],
                                                                                                                                                                "name": "NODE_0002691",
                                                                                                                                                                "node_attrs": {
                                                                                                                                                                  "clade_membership": {
                                                                                                                                                                    "value": "20B"
                                                                                                                                                                  },
                                                                                                                                                                  "div": 9,
                                                                                                                                                                  "custom_location": {
                                                                                                                                                                    "confidence": {
                                                                                                                                                                      "Brazil": 0.9003708955182775,
                                                                                                                                                                      "Europe": 0.001278225947647212,
                                                                                                                                                                      "Rio Grande do Sul": 0.009834051008922914,
                                                                                                                                                                      "South America": 0.08822029187413986
                                                                                                                                                                    },
                                                                                                                                                                    "entropy": 0.36533492493920644,
                                                                                                                                                                    "value": "Brazil"
                                                                                                                                                                  },
                                                                                                                                                                  "num_date": {
                                                                                                                                                                    "confidence": [
                                                                                                                                                                      2020.3424389859576,
                                                                                                                                                                      2020.5040983606557
                                                                                                                                                                    ],
                                                                                                                                                                    "value": 2020.449434834572
                                                                                                                                                                  },
                                                                                                                                                                  "subclade_membership": {
                                                                                                                                                                    "value": "20B"
                                                                                                                                                                  }
                                                                                                                                                                }
                                                                                                                                                              }
                                                                                                                                                            ],
                                                                                                                                                            "name": "NODE_0002685",
                                                                                                                                                            "node_attrs": {
                                                                                                                                                              "clade_membership": {
                                                                                                                                                                "value": "20B"
                                                                                                                                                              },
                                                                                                                                                              "div": 9,
                                                                                                                                                              "custom_location": {
                                                                                                                                                                "confidence": {
                                                                                                                                                                  "Brazil": 0.8992182862522824,
                                                                                                                                                                  "Rio Grande do Sul": 0.05002007626123533,
                                                                                                                                                                  "South America": 0.04998550172465378
                                                                                                                                                                },
                                                                                                                                                                "entropy": 0.40118695347947514,
                                                                                                                                                                "value": "Brazil"
                                                                                                                                                              },
                                                                                                                                                              "num_date": {
                                                                                                                                                                "confidence": [
                                                                                                                                                                  2020.3420006275185,
                                                                                                                                                                  2020.4007771003335
                                                                                                                                                                ],
                                                                                                                                                                "value": 2020.3761956906635
                                                                                                                                                              },
                                                                                                                                                              "subclade_membership": {
                                                                                                                                                                "value": "20B"
                                                                                                                                                              }
                                                                                                                                                            }
                                                                                                                                                          }
                                                                                                                                                        ],
                                                                                                                                                        "name": "NODE_0002683",
                                                                                                                                                        "node_attrs": {
                                                                                                                                                          "clade_membership": {
                                                                                                                                                            "value": "20B"
                                                                                                                                                          },
                                                                                                                                                          "div": 9,
                                                                                                                                                          "custom_location": {
                                                                                                                                                            "confidence": {
                                                                                                                                                              "Brazil": 0.9484011963192094,
                                                                                                                                                              "Rio Grande do Sul": 0.04897649443701547,
                                                                                                                                                              "South America": 0.002523253819939333
                                                                                                                                                            },
                                                                                                                                                            "entropy": 0.2140512767471396,
                                                                                                                                                            "value": "Brazil"
                                                                                                                                                          },
                                                                                                                                                          "num_date": {
                                                                                                                                                            "confidence": [
                                                                                                                                                              2020.334991478342,
                                                                                                                                                              2020.3510928961748
                                                                                                                                                            ],
                                                                                                                                                            "value": 2020.3510928961748
                                                                                                                                                          },
                                                                                                                                                          "subclade_membership": {
                                                                                                                                                            "value": "20B"
                                                                                                                                                          }
                                                                                                                                                        }
                                                                                                                                                      },
                                                                                                                                                      {
                                                                                                                                                        "branch_attrs": {
                                                                                                                                                          "mutations": {
                                                                                                                                                            "nuc": [
                                                                                                                                                              "C15720T"
                                                                                                                                                            ]
                                                                                                                                                          }
                                                                                                                                                        },
                                                                                                                                                        "children": [
                                                                                                                                                          {
                                                                                                                                                            "branch_attrs": {
                                                                                                                                                              "labels": {
                                                                                                                                                                "aa": "ORF1a: V3892I"
                                                                                                                                                              },
                                                                                                                                                              "mutations": {
                                                                                                                                                                "ORF1a": [
                                                                                                                                                                  "V3892I"
                                                                                                                                                                ],
                                                                                                                                                                "nuc": [
                                                                                                                                                                  "G11939A",
                                                                                                                                                                  "T23455C"
                                                                                                                                                                ]
                                                                                                                                                              }
                                                                                                                                                            },
                                                                                                                                                            "children": [
                                                                                                                                                              {
                                                                                                                                                                "branch_attrs": {
                                                                                                                                                                  "labels": {
                                                                                                                                                                    "aa": "ORF1a: D335N, T554I, S2500F"
                                                                                                                                                                  },
                                                                                                                                                                  "mutations": {
                                                                                                                                                                    "ORF1a": [
                                                                                                                                                                      "D335N",
                                                                                                                                                                      "T554I",
                                                                                                                                                                      "S2500F"
                                                                                                                                                                    ],
                                                                                                                                                                    "nuc": [
                                                                                                                                                                      "G1268A",
                                                                                                                                                                      "C1926T",
                                                                                                                                                                      "C7764T"
                                                                                                                                                                    ]
                                                                                                                                                                  }
                                                                                                                                                                },
                                                                                                                                                                "name": "Brazil/12386CVL/2020",
                                                                                                                                                                "node_attrs": {

                                                                                                                                                                  "author": {
                                                                                                                                                                    "author": "Sant'Anna et al.",
                                                                                                                                                                    "value": "Sant'Anna et al."
                                                                                                                                                                  },
                                                                                                                                                                  "clade_membership": {
                                                                                                                                                                    "value": "20B"
                                                                                                                                                                  },
                                                                                                                                                                  "country": {
                                                                                                                                                                    "value": "Brazil"
                                                                                                                                                                  },
                                                                                                                                                                  "div": 15,
                                                                                                                                                                  "division": {
                                                                                                                                                                    "value": "Rio Grande do Sul"
                                                                                                                                                                  },
                                                                                                                                                                  "division_exposure": {
                                                                                                                                                                    "value": "Rio Grande do Sul"
                                                                                                                                                                  },
                                                                                                                                                                  "host": {
                                                                                                                                                                    "value": "human"
                                                                                                                                                                  },
                                                                                                                                                                  "custom_location": {
                                                                                                                                                                    "confidence": {
                                                                                                                                                                      "Rio Grande do Sul": 1.0
                                                                                                                                                                    },
                                                                                                                                                                    "entropy": -1.000088900581841e-12,
                                                                                                                                                                    "value": "Rio Grande do Sul"
                                                                                                                                                                  },
                                                                                                                                                                  "location": {
                                                                                                                                                                    "value": "Igrejinha"
                                                                                                                                                                  },
                                                                                                                                                                  "num_date": {
                                                                                                                                                                    "confidence": [
                                                                                                                                                                      2020.5969945355191,
                                                                                                                                                                      2020.5969945355191
                                                                                                                                                                    ],
                                                                                                                                                                    "value": 2020.5969945355191
                                                                                                                                                                  },
                                                                                                                                                                  "originating_lab": {
                                                                                                                                                                    "value": "Unidade Sanit\u00e1ria de Igrejinha"
                                                                                                                                                                  },
                                                                                                                                                                  "pangolin_lineage": {
                                                                                                                                                                    "value": "B.1.1.33"
                                                                                                                                                                  },
                                                                                                                                                                  "recency": {
                                                                                                                                                                    "value": "1-2 days ago"
                                                                                                                                                                  },
                                                                                                                                                                  "regiao": {
                                                                                                                                                                    "value": "taquara"
                                                                                                                                                                  },
                                                                                                                                                                  "region": {
                                                                                                                                                                    "value": "South America"
                                                                                                                                                                  },
                                                                                                                                                                  "region_exposure": {
                                                                                                                                                                    "value": "South America"
                                                                                                                                                                  },

                                                                                                                                                                  "subclade_membership": {
                                                                                                                                                                    "value": "20B"
                                                                                                                                                                  },
                                                                                                                                                                  "submitting_lab": {
                                                                                                                                                                    "value": "epiclin"
                                                                                                                                                                  }
                                                                                                                                                                }
                                                                                                                                                              },
                                                                                                                                                              {
                                                                                                                                                                "branch_attrs": {
                                                                                                                                                                  "mutations": {
                                                                                                                                                                    "nuc": [
                                                                                                                                                                      "C233T",
                                                                                                                                                                      "C14697T"
                                                                                                                                                                    ]
                                                                                                                                                                  }
                                                                                                                                                                },
                                                                                                                                                                "children": [
                                                                                                                                                                  {
                                                                                                                                                                    "branch_attrs": {
                                                                                                                                                                      "labels": {
                                                                                                                                                                        "aa": "ORF1a: T1682I, T3058I"
                                                                                                                                                                      },
                                                                                                                                                                      "mutations": {
                                                                                                                                                                        "ORF1a": [
                                                                                                                                                                          "T1682I",
                                                                                                                                                                          "T3058I"
                                                                                                                                                                        ],
                                                                                                                                                                        "nuc": [
                                                                                                                                                                          "C5310T",
                                                                                                                                                                          "C9438T",
                                                                                                                                                                          "T14161C",
                                                                                                                                                                          "C24442T"
                                                                                                                                                                        ]
                                                                                                                                                                      }
                                                                                                                                                                    },
                                                                                                                                                                    "name": "Brazil/11680CVL/2020",
                                                                                                                                                                    "node_attrs": {

                                                                                                                                                                      "author": {
                                                                                                                                                                        "author": "Sant'Anna et al.",
                                                                                                                                                                        "value": "Sant'Anna et al."
                                                                                                                                                                      },
                                                                                                                                                                      "clade_membership": {
                                                                                                                                                                        "value": "20B"
                                                                                                                                                                      },
                                                                                                                                                                      "country": {
                                                                                                                                                                        "value": "Brazil"
                                                                                                                                                                      },
                                                                                                                                                                      "div": 18,
                                                                                                                                                                      "division": {
                                                                                                                                                                        "value": "Rio Grande do Sul"
                                                                                                                                                                      },
                                                                                                                                                                      "division_exposure": {
                                                                                                                                                                        "value": "Rio Grande do Sul"
                                                                                                                                                                      },
                                                                                                                                                                      "host": {
                                                                                                                                                                        "value": "human"
                                                                                                                                                                      },
                                                                                                                                                                      "custom_location": {
                                                                                                                                                                        "confidence": {
                                                                                                                                                                          "Rio Grande do Sul": 1.0
                                                                                                                                                                        },
                                                                                                                                                                        "entropy": -1.000088900581841e-12,
                                                                                                                                                                        "value": "Rio Grande do Sul"
                                                                                                                                                                      },
                                                                                                                                                                      "location": {
                                                                                                                                                                        "value": "Porto Alegre"
                                                                                                                                                                      },
                                                                                                                                                                      "num_date": {
                                                                                                                                                                        "confidence": [
                                                                                                                                                                          2020.5833333333333,
                                                                                                                                                                          2020.5833333333333
                                                                                                                                                                        ],
                                                                                                                                                                        "value": 2020.5833333333333
                                                                                                                                                                      },
                                                                                                                                                                      "originating_lab": {
                                                                                                                                                                        "value": "Diretoria de Vigil\u00e2ncia em Sa\u00fade"
                                                                                                                                                                      },
                                                                                                                                                                      "pangolin_lineage": {
                                                                                                                                                                        "value": "B.1.1.33"
                                                                                                                                                                      },
                                                                                                                                                                      "recency": {
                                                                                                                                                                        "value": "1-2 days ago"
                                                                                                                                                                      },
                                                                                                                                                                      "regiao": {
                                                                                                                                                                        "value": "porto_alegre"
                                                                                                                                                                      },
                                                                                                                                                                      "region": {
                                                                                                                                                                        "value": "South America"
                                                                                                                                                                      },
                                                                                                                                                                      "region_exposure": {
                                                                                                                                                                        "value": "South America"
                                                                                                                                                                      },

                                                                                                                                                                      "subclade_membership": {
                                                                                                                                                                        "value": "20B"
                                                                                                                                                                      },
                                                                                                                                                                      "submitting_lab": {
                                                                                                                                                                        "value": "epiclin"
                                                                                                                                                                      }
                                                                                                                                                                    }
                                                                                                                                                                  },
                                                                                                                                                                  {
                                                                                                                                                                    "branch_attrs": {
                                                                                                                                                                      "labels": {
                                                                                                                                                                        "aa": "M: A40S; ORF1a: Q3777R; ORF1b: T76I, P2256S"
                                                                                                                                                                      },
                                                                                                                                                                      "mutations": {
                                                                                                                                                                        "M": [
                                                                                                                                                                          "A40S"
                                                                                                                                                                        ],
                                                                                                                                                                        "ORF1a": [
                                                                                                                                                                          "Q3777R"
                                                                                                                                                                        ],
                                                                                                                                                                        "ORF1b": [
                                                                                                                                                                          "T76I",
                                                                                                                                                                          "P2256S"
                                                                                                                                                                        ],
                                                                                                                                                                        "nuc": [
                                                                                                                                                                          "C5575T",
                                                                                                                                                                          "A11595G",
                                                                                                                                                                          "C13694T",
                                                                                                                                                                          "C20233T",
                                                                                                                                                                          "G26640T"
                                                                                                                                                                        ]
                                                                                                                                                                      }
                                                                                                                                                                    },
                                                                                                                                                                    "name": "Brazil/16174CVL/2020",
                                                                                                                                                                    "node_attrs": {

                                                                                                                                                                      "author": {
                                                                                                                                                                        "author": "Sant'Anna et al.",
                                                                                                                                                                        "value": "Sant'Anna et al."
                                                                                                                                                                      },
                                                                                                                                                                      "clade_membership": {
                                                                                                                                                                        "value": "20B"
                                                                                                                                                                      },
                                                                                                                                                                      "country": {
                                                                                                                                                                        "value": "Brazil"
                                                                                                                                                                      },
                                                                                                                                                                      "div": 19,
                                                                                                                                                                      "division": {
                                                                                                                                                                        "value": "Rio Grande do Sul"
                                                                                                                                                                      },
                                                                                                                                                                      "division_exposure": {
                                                                                                                                                                        "value": "Rio Grande do Sul"
                                                                                                                                                                      },
                                                                                                                                                                      "host": {
                                                                                                                                                                        "value": "human"
                                                                                                                                                                      },
                                                                                                                                                                      "custom_location": {
                                                                                                                                                                        "confidence": {
                                                                                                                                                                          "Rio Grande do Sul": 1.0
                                                                                                                                                                        },
                                                                                                                                                                        "entropy": -1.000088900581841e-12,
                                                                                                                                                                        "value": "Rio Grande do Sul"
                                                                                                                                                                      },
                                                                                                                                                                      "location": {
                                                                                                                                                                        "value": "Canoas"
                                                                                                                                                                      },
                                                                                                                                                                      "num_date": {
                                                                                                                                                                        "confidence": [
                                                                                                                                                                          2020.6489071038252,
                                                                                                                                                                          2020.6489071038252
                                                                                                                                                                        ],
                                                                                                                                                                        "value": 2020.6489071038252
                                                                                                                                                                      },
                                                                                                                                                                      "originating_lab": {
                                                                                                                                                                        "value": "Diretoria de Vigil\u00e2ncia em Sa\u00fade"
                                                                                                                                                                      },
                                                                                                                                                                      "pangolin_lineage": {
                                                                                                                                                                        "value": "B.1.1.33"
                                                                                                                                                                      },
                                                                                                                                                                      "recency": {
                                                                                                                                                                        "value": "1-2 days ago"
                                                                                                                                                                      },
                                                                                                                                                                      "regiao": {
                                                                                                                                                                        "value": "canoas"
                                                                                                                                                                      },
                                                                                                                                                                      "region": {
                                                                                                                                                                        "value": "South America"
                                                                                                                                                                      },
                                                                                                                                                                      "region_exposure": {
                                                                                                                                                                        "value": "South America"
                                                                                                                                                                      },

                                                                                                                                                                      "subclade_membership": {
                                                                                                                                                                        "value": "20B"
                                                                                                                                                                      },
                                                                                                                                                                      "submitting_lab": {
                                                                                                                                                                        "value": "epiclin"
                                                                                                                                                                      }
                                                                                                                                                                    }
                                                                                                                                                                  }
                                                                                                                                                                ],
                                                                                                                                                                "name": "NODE_0003687",
                                                                                                                                                                "node_attrs": {
                                                                                                                                                                  "clade_membership": {
                                                                                                                                                                    "value": "20B"
                                                                                                                                                                  },
                                                                                                                                                                  "div": 14,
                                                                                                                                                                  "custom_location": {
                                                                                                                                                                    "confidence": {
                                                                                                                                                                      "Brazil": 0.0012689266723046198,
                                                                                                                                                                      "Rio Grande do Sul": 0.9987298684243098
                                                                                                                                                                    },
                                                                                                                                                                    "entropy": 0.009749905518882662,
                                                                                                                                                                    "value": "Rio Grande do Sul"
                                                                                                                                                                  },
                                                                                                                                                                  "num_date": {
                                                                                                                                                                    "confidence": [
                                                                                                                                                                      2020.437535424635,
                                                                                                                                                                      2020.548852644063
                                                                                                                                                                    ],
                                                                                                                                                                    "value": 2020.4958938782077
                                                                                                                                                                  },
                                                                                                                                                                  "subclade_membership": {
                                                                                                                                                                    "value": "20B"
                                                                                                                                                                  }
                                                                                                                                                                }
                                                                                                                                                              }
                                                                                                                                                            ],
                                                                                                                                                            "name": "NODE_0003686",
                                                                                                                                                            "node_attrs": {
                                                                                                                                                              "clade_membership": {
                                                                                                                                                                "value": "20B"
                                                                                                                                                              },
                                                                                                                                                              "div": 12,
                                                                                                                                                              "custom_location": {
                                                                                                                                                                "confidence": {
                                                                                                                                                                  "Brazil": 0.007135756015739431,
                                                                                                                                                                  "Rio Grande do Sul": 0.9928597408491803
                                                                                                                                                                },
                                                                                                                                                                "entropy": 0.0424425240491444,
                                                                                                                                                                "value": "Rio Grande do Sul"
                                                                                                                                                              },
                                                                                                                                                              "num_date": {
                                                                                                                                                                "confidence": [
                                                                                                                                                                  2020.3838416184904,
                                                                                                                                                                  2020.509631252422
                                                                                                                                                                ],
                                                                                                                                                                "value": 2020.4493780754265
                                                                                                                                                              },
                                                                                                                                                              "subclade_membership": {
                                                                                                                                                                "value": "20B"
                                                                                                                                                              }
                                                                                                                                                            }
                                                                                                                                                          },
                                                                                                                                                          {
                                                                                                                                                            "branch_attrs": {
                                                                                                                                                              "mutations": {}
                                                                                                                                                            },
                                                                                                                                                            "children": [
                                                                                                                                                              {
                                                                                                                                                                "branch_attrs": {
                                                                                                                                                                  "labels": {
                                                                                                                                                                    "aa": "ORF1a: K680N"
                                                                                                                                                                  },
                                                                                                                                                                  "mutations": {
                                                                                                                                                                    "ORF1a": [
                                                                                                                                                                      "K680N"
                                                                                                                                                                    ],
                                                                                                                                                                    "nuc": [
                                                                                                                                                                      "G2305T"
                                                                                                                                                                    ]
                                                                                                                                                                  }
                                                                                                                                                                },
                                                                                                                                                                "name": "Brazil/3365CVL/2020",
                                                                                                                                                                "node_attrs": {

                                                                                                                                                                  "author": {
                                                                                                                                                                    "author": "Sant'Anna et al.",
                                                                                                                                                                    "value": "Sant'Anna et al."
                                                                                                                                                                  },
                                                                                                                                                                  "clade_membership": {
                                                                                                                                                                    "value": "20B"
                                                                                                                                                                  },
                                                                                                                                                                  "country": {
                                                                                                                                                                    "value": "Brazil"
                                                                                                                                                                  },
                                                                                                                                                                  "div": 11,
                                                                                                                                                                  "division": {
                                                                                                                                                                    "value": "Rio Grande do Sul"
                                                                                                                                                                  },
                                                                                                                                                                  "division_exposure": {
                                                                                                                                                                    "value": "Rio Grande do Sul"
                                                                                                                                                                  },
                                                                                                                                                                  "host": {
                                                                                                                                                                    "value": "human"
                                                                                                                                                                  },
                                                                                                                                                                  "custom_location": {
                                                                                                                                                                    "confidence": {
                                                                                                                                                                      "Rio Grande do Sul": 1.0
                                                                                                                                                                    },
                                                                                                                                                                    "entropy": -1.000088900581841e-12,
                                                                                                                                                                    "value": "Rio Grande do Sul"
                                                                                                                                                                  },
                                                                                                                                                                  "location": {
                                                                                                                                                                    "value": "Gravata\u00ed"
                                                                                                                                                                  },
                                                                                                                                                                  "num_date": {
                                                                                                                                                                    "confidence": [
                                                                                                                                                                      2020.4767759562842,
                                                                                                                                                                      2020.4767759562842
                                                                                                                                                                    ],
                                                                                                                                                                    "value": 2020.4767759562842
                                                                                                                                                                  },
                                                                                                                                                                  "originating_lab": {
                                                                                                                                                                    "value": "Diretoria de Vigil\u00e2ncia em Sa\u00fade"
                                                                                                                                                                  },
                                                                                                                                                                  "pangolin_lineage": {
                                                                                                                                                                    "value": "B.1.1.33"
                                                                                                                                                                  },
                                                                                                                                                                  "recency": {
                                                                                                                                                                    "value": "1-2 days ago"
                                                                                                                                                                  },
                                                                                                                                                                  "regiao": {
                                                                                                                                                                    "value": "porto_alegre"
                                                                                                                                                                  },
                                                                                                                                                                  "region": {
                                                                                                                                                                    "value": "South America"
                                                                                                                                                                  },
                                                                                                                                                                  "region_exposure": {
                                                                                                                                                                    "value": "South America"
                                                                                                                                                                  },

                                                                                                                                                                  "subclade_membership": {
                                                                                                                                                                    "value": "20B"
                                                                                                                                                                  },
                                                                                                                                                                  "submitting_lab": {
                                                                                                                                                                    "value": "epiclin"
                                                                                                                                                                  }
                                                                                                                                                                }
                                                                                                                                                              },
                                                                                                                                                              {
                                                                                                                                                                "branch_attrs": {
                                                                                                                                                                  "mutations": {}
                                                                                                                                                                },
                                                                                                                                                                "children": [
                                                                                                                                                                  {
                                                                                                                                                                    "branch_attrs": {
                                                                                                                                                                      "labels": {
                                                                                                                                                                        "aa": "S: G1085R"
                                                                                                                                                                      },
                                                                                                                                                                      "mutations": {
                                                                                                                                                                        "S": [
                                                                                                                                                                          "G1085R"
                                                                                                                                                                        ],
                                                                                                                                                                        "nuc": [
                                                                                                                                                                          "C16626T",
                                                                                                                                                                          "G24815A",
                                                                                                                                                                          "A26693G"
                                                                                                                                                                        ]
                                                                                                                                                                      }
                                                                                                                                                                    },
                                                                                                                                                                    "name": "Brazil/19931CVL/2020",
                                                                                                                                                                    "node_attrs": {

                                                                                                                                                                      "author": {
                                                                                                                                                                        "author": "Sant'Anna et al.",
                                                                                                                                                                        "value": "Sant'Anna et al."
                                                                                                                                                                      },
                                                                                                                                                                      "clade_membership": {
                                                                                                                                                                        "value": "20B"
                                                                                                                                                                      },
                                                                                                                                                                      "country": {
                                                                                                                                                                        "value": "Brazil"
                                                                                                                                                                      },
                                                                                                                                                                      "div": 13,
                                                                                                                                                                      "division": {
                                                                                                                                                                        "value": "Rio Grande do Sul"
                                                                                                                                                                      },
                                                                                                                                                                      "division_exposure": {
                                                                                                                                                                        "value": "Rio Grande do Sul"
                                                                                                                                                                      },
                                                                                                                                                                      "host": {
                                                                                                                                                                        "value": "human"
                                                                                                                                                                      },
                                                                                                                                                                      "custom_location": {
                                                                                                                                                                        "confidence": {
                                                                                                                                                                          "Rio Grande do Sul": 1.0
                                                                                                                                                                        },
                                                                                                                                                                        "entropy": -1.000088900581841e-12,
                                                                                                                                                                        "value": "Rio Grande do Sul"
                                                                                                                                                                      },
                                                                                                                                                                      "location": {
                                                                                                                                                                        "value": "Porto Alegre"
                                                                                                                                                                      },
                                                                                                                                                                      "num_date": {
                                                                                                                                                                        "confidence": [
                                                                                                                                                                          2020.7281420765028,
                                                                                                                                                                          2020.7281420765028
                                                                                                                                                                        ],
                                                                                                                                                                        "value": 2020.7281420765028
                                                                                                                                                                      },
                                                                                                                                                                      "originating_lab": {
                                                                                                                                                                        "value": "Diretoria de Vigil\u00e2ncia em Sa\u00fade"
                                                                                                                                                                      },
                                                                                                                                                                      "pangolin_lineage": {
                                                                                                                                                                        "value": "B.1.1.33"
                                                                                                                                                                      },
                                                                                                                                                                      "recency": {
                                                                                                                                                                        "value": "1-2 days ago"
                                                                                                                                                                      },
                                                                                                                                                                      "regiao": {
                                                                                                                                                                        "value": "porto_alegre"
                                                                                                                                                                      },
                                                                                                                                                                      "region": {
                                                                                                                                                                        "value": "South America"
                                                                                                                                                                      },
                                                                                                                                                                      "region_exposure": {
                                                                                                                                                                        "value": "South America"
                                                                                                                                                                      },

                                                                                                                                                                      "subclade_membership": {
                                                                                                                                                                        "value": "20B"
                                                                                                                                                                      },
                                                                                                                                                                      "submitting_lab": {
                                                                                                                                                                        "value": "epiclin"
                                                                                                                                                                      }
                                                                                                                                                                    }
                                                                                                                                                                  },
                                                                                                                                                                  {
                                                                                                                                                                    "branch_attrs": {
                                                                                                                                                                      "mutations": {}
                                                                                                                                                                    },
                                                                                                                                                                    "children": [
                                                                                                                                                                      {
                                                                                                                                                                        "branch_attrs": {
                                                                                                                                                                          "labels": {
                                                                                                                                                                            "aa": "E: A36T; S: N354K"
                                                                                                                                                                          },
                                                                                                                                                                          "mutations": {
                                                                                                                                                                            "E": [
                                                                                                                                                                              "A36T"
                                                                                                                                                                            ],
                                                                                                                                                                            "S": [
                                                                                                                                                                              "N354K"
                                                                                                                                                                            ],
                                                                                                                                                                            "nuc": [
                                                                                                                                                                              "C22624A",
                                                                                                                                                                              "G26350A"
                                                                                                                                                                            ]
                                                                                                                                                                          }
                                                                                                                                                                        },
                                                                                                                                                                        "name": "Brazil/18343CVL/2020",
                                                                                                                                                                        "node_attrs": {

                                                                                                                                                                          "author": {
                                                                                                                                                                            "author": "Sant'Anna et al.",
                                                                                                                                                                            "value": "Sant'Anna et al."
                                                                                                                                                                          },
                                                                                                                                                                          "clade_membership": {
                                                                                                                                                                            "value": "20B"
                                                                                                                                                                          },
                                                                                                                                                                          "country": {
                                                                                                                                                                            "value": "Brazil"
                                                                                                                                                                          },
                                                                                                                                                                          "div": 12,
                                                                                                                                                                          "division": {
                                                                                                                                                                            "value": "Rio Grande do Sul"
                                                                                                                                                                          },
                                                                                                                                                                          "division_exposure": {
                                                                                                                                                                            "value": "Rio Grande do Sul"
                                                                                                                                                                          },
                                                                                                                                                                          "host": {
                                                                                                                                                                            "value": "human"
                                                                                                                                                                          },
                                                                                                                                                                          "custom_location": {
                                                                                                                                                                            "confidence": {
                                                                                                                                                                              "Rio Grande do Sul": 1.0
                                                                                                                                                                            },
                                                                                                                                                                            "entropy": -1.000088900581841e-12,
                                                                                                                                                                            "value": "Rio Grande do Sul"
                                                                                                                                                                          },
                                                                                                                                                                          "location": {
                                                                                                                                                                            "value": "Canoas"
                                                                                                                                                                          },
                                                                                                                                                                          "num_date": {
                                                                                                                                                                            "confidence": [
                                                                                                                                                                              2020.6898907103825,
                                                                                                                                                                              2020.6898907103825
                                                                                                                                                                            ],
                                                                                                                                                                            "value": 2020.6898907103825
                                                                                                                                                                          },
                                                                                                                                                                          "originating_lab": {
                                                                                                                                                                            "value": "DIRETORIA DE VIGILANCIA EM SAUDE"
                                                                                                                                                                          },
                                                                                                                                                                          "pangolin_lineage": {
                                                                                                                                                                            "value": "B.1.1.33"
                                                                                                                                                                          },
                                                                                                                                                                          "recency": {
                                                                                                                                                                            "value": "1-2 days ago"
                                                                                                                                                                          },
                                                                                                                                                                          "regiao": {
                                                                                                                                                                            "value": "canoas"
                                                                                                                                                                          },
                                                                                                                                                                          "region": {
                                                                                                                                                                            "value": "South America"
                                                                                                                                                                          },
                                                                                                                                                                          "region_exposure": {
                                                                                                                                                                            "value": "South America"
                                                                                                                                                                          },

                                                                                                                                                                          "subclade_membership": {
                                                                                                                                                                            "value": "20B"
                                                                                                                                                                          },
                                                                                                                                                                          "submitting_lab": {
                                                                                                                                                                            "value": "epiclin"
                                                                                                                                                                          }
                                                                                                                                                                        }
                                                                                                                                                                      },
                                                                                                                                                                      {
                                                                                                                                                                        "branch_attrs": {
                                                                                                                                                                          "mutations": {
                                                                                                                                                                            "nuc": [
                                                                                                                                                                              "C16575T"
                                                                                                                                                                            ]
                                                                                                                                                                          }
                                                                                                                                                                        },
                                                                                                                                                                        "children": [
                                                                                                                                                                          {
                                                                                                                                                                            "branch_attrs": {
                                                                                                                                                                              "labels": {
                                                                                                                                                                                "aa": "ORF1a: G519S, G706D"
                                                                                                                                                                              },
                                                                                                                                                                              "mutations": {
                                                                                                                                                                                "ORF1a": [
                                                                                                                                                                                  "G519S",
                                                                                                                                                                                  "G706D"
                                                                                                                                                                                ],
                                                                                                                                                                                "nuc": [
                                                                                                                                                                                  "C683T",
                                                                                                                                                                                  "G1820A",
                                                                                                                                                                                  "G2382A"
                                                                                                                                                                                ]
                                                                                                                                                                              }
                                                                                                                                                                            },
                                                                                                                                                                            "name": "Brazil/29183CVL/2020",
                                                                                                                                                                            "node_attrs": {
                                                                                                                                                                              "author": {
                                                                                                                                                                                "author": "Sant'Anna et al.",
                                                                                                                                                                                "value": "Sant'Anna et al."
                                                                                                                                                                              },
                                                                                                                                                                              "clade_membership": {
                                                                                                                                                                                "value": "20B"
                                                                                                                                                                              },
                                                                                                                                                                              "country": {
                                                                                                                                                                                "value": "Brazil"
                                                                                                                                                                              },
                                                                                                                                                                              "div": 14,
                                                                                                                                                                              "division": {
                                                                                                                                                                                "value": "Rio Grande do Sul"
                                                                                                                                                                              },
                                                                                                                                                                              "division_exposure": {
                                                                                                                                                                                "value": "Rio Grande do Sul"
                                                                                                                                                                              },
                                                                                                                                                                              "host": {
                                                                                                                                                                                "value": "human"
                                                                                                                                                                              },
                                                                                                                                                                              "custom_location": {
                                                                                                                                                                                "confidence": {
                                                                                                                                                                                  "Rio Grande do Sul": 1.0
                                                                                                                                                                                },
                                                                                                                                                                                "entropy": -1.000088900581841e-12,
                                                                                                                                                                                "value": "Rio Grande do Sul"
                                                                                                                                                                              },
                                                                                                                                                                              "location": {
                                                                                                                                                                                "value": "Canoas"
                                                                                                                                                                              },
                                                                                                                                                                              "num_date": {
                                                                                                                                                                                "confidence": [
                                                                                                                                                                                  2020.8565573770493,
                                                                                                                                                                                  2020.8565573770493
                                                                                                                                                                                ],
                                                                                                                                                                                "value": 2020.8565573770493
                                                                                                                                                                              },
                                                                                                                                                                              "originating_lab": {
                                                                                                                                                                                "value": "DIRETORIA DE VIGILANCIA EM SAUDE"
                                                                                                                                                                              },
                                                                                                                                                                              "pangolin_lineage": {
                                                                                                                                                                                "value": "B.1.1.33"
                                                                                                                                                                              },
                                                                                                                                                                              "recency": {
                                                                                                                                                                                "value": "1-2 days ago"
                                                                                                                                                                              },
                                                                                                                                                                              "regiao": {
                                                                                                                                                                                "value": "canoas"
                                                                                                                                                                              },
                                                                                                                                                                              "region": {
                                                                                                                                                                                "value": "South America"
                                                                                                                                                                              },
                                                                                                                                                                              "region_exposure": {
                                                                                                                                                                                "value": "South America"
                                                                                                                                                                              },

                                                                                                                                                                              "subclade_membership": {
                                                                                                                                                                                "value": "20B"
                                                                                                                                                                              },
                                                                                                                                                                              "submitting_lab": {
                                                                                                                                                                                "value": "epiclin"
                                                                                                                                                                              }
                                                                                                                                                                            }
                                                                                                                                                                          },
                                                                                                                                                                          {
                                                                                                                                                                            "branch_attrs": {
                                                                                                                                                                              "labels": {
                                                                                                                                                                                "aa": "ORF1b: P2162S; S: S680F"
                                                                                                                                                                              },
                                                                                                                                                                              "mutations": {
                                                                                                                                                                                "ORF1b": [
                                                                                                                                                                                  "P2162S"
                                                                                                                                                                                ],
                                                                                                                                                                                "S": [
                                                                                                                                                                                  "S680F"
                                                                                                                                                                                ],
                                                                                                                                                                                "nuc": [
                                                                                                                                                                                  "C19951T",
                                                                                                                                                                                  "C23601T"
                                                                                                                                                                                ]
                                                                                                                                                                              }
                                                                                                                                                                            },
                                                                                                                                                                            "name": "Brazil/30291CVL/2020",
                                                                                                                                                                            "node_attrs": {
                                                                                                                                                                              "author": {
                                                                                                                                                                                "author": "Sant'Anna et al.",
                                                                                                                                                                                "value": "Sant'Anna et al."
                                                                                                                                                                              },
                                                                                                                                                                              "clade_membership": {
                                                                                                                                                                                "value": "20B"
                                                                                                                                                                              },
                                                                                                                                                                              "country": {
                                                                                                                                                                                "value": "Brazil"
                                                                                                                                                                              },
                                                                                                                                                                              "div": 13,
                                                                                                                                                                              "division": {
                                                                                                                                                                                "value": "Rio Grande do Sul"
                                                                                                                                                                              },
                                                                                                                                                                              "division_exposure": {
                                                                                                                                                                                "value": "Rio Grande do Sul"
                                                                                                                                                                              },
                                                                                                                                                                              "host": {
                                                                                                                                                                                "value": "human"
                                                                                                                                                                              },
                                                                                                                                                                              "custom_location": {
                                                                                                                                                                                "confidence": {
                                                                                                                                                                                  "Rio Grande do Sul": 1.0
                                                                                                                                                                                },
                                                                                                                                                                                "entropy": -1.000088900581841e-12,
                                                                                                                                                                                "value": "Rio Grande do Sul"
                                                                                                                                                                              },
                                                                                                                                                                              "location": {
                                                                                                                                                                                "value": "Campo Bom"
                                                                                                                                                                              },
                                                                                                                                                                              "num_date": {
                                                                                                                                                                                "confidence": [
                                                                                                                                                                                  2020.872950819672,
                                                                                                                                                                                  2020.872950819672
                                                                                                                                                                                ],
                                                                                                                                                                                "value": 2020.872950819672
                                                                                                                                                                              },
                                                                                                                                                                              "originating_lab": {
                                                                                                                                                                                "value": "HOSPITAL DE CAMPO BOM DR LAURO REUS"
                                                                                                                                                                              },
                                                                                                                                                                              "pangolin_lineage": {
                                                                                                                                                                                "value": "B.1"
                                                                                                                                                                              },
                                                                                                                                                                              "recency": {
                                                                                                                                                                                "value": "1-2 days ago"
                                                                                                                                                                              },
                                                                                                                                                                              "regiao": {
                                                                                                                                                                                "value": "novo_hamburgo"
                                                                                                                                                                              },
                                                                                                                                                                              "region": {
                                                                                                                                                                                "value": "South America"
                                                                                                                                                                              },
                                                                                                                                                                              "region_exposure": {
                                                                                                                                                                                "value": "South America"
                                                                                                                                                                              },

                                                                                                                                                                              "subclade_membership": {
                                                                                                                                                                                "value": "20B"
                                                                                                                                                                              },
                                                                                                                                                                              "submitting_lab": {
                                                                                                                                                                                "value": "epiclin"
                                                                                                                                                                              }
                                                                                                                                                                            }
                                                                                                                                                                          }
                                                                                                                                                                        ],
                                                                                                                                                                        "name": "NODE_0003691",
                                                                                                                                                                        "node_attrs": {
                                                                                                                                                                          "clade_membership": {
                                                                                                                                                                            "value": "20B"
                                                                                                                                                                          },
                                                                                                                                                                          "div": 11,
                                                                                                                                                                          "custom_location": {
                                                                                                                                                                            "confidence": {
                                                                                                                                                                              "Rio Grande do Sul": 0.9992234328297389
                                                                                                                                                                            },
                                                                                                                                                                            "entropy": 0.006344825872145396,
                                                                                                                                                                            "value": "Rio Grande do Sul"
                                                                                                                                                                          },
                                                                                                                                                                          "num_date": {
                                                                                                                                                                            "confidence": [
                                                                                                                                                                              2020.4756959961906,
                                                                                                                                                                              2020.8130268497753
                                                                                                                                                                            ],
                                                                                                                                                                            "value": 2020.7513644648654
                                                                                                                                                                          },
                                                                                                                                                                          "subclade_membership": {
                                                                                                                                                                            "value": "20B"
                                                                                                                                                                          }
                                                                                                                                                                        }
                                                                                                                                                                      }
                                                                                                                                                                    ],
                                                                                                                                                                    "name": "NODE_0002700",
                                                                                                                                                                    "node_attrs": {
                                                                                                                                                                      "clade_membership": {
                                                                                                                                                                        "value": "20B"
                                                                                                                                                                      },
                                                                                                                                                                      "div": 10,
                                                                                                                                                                      "custom_location": {
                                                                                                                                                                        "confidence": {
                                                                                                                                                                          "Rio Grande do Sul": 0.999114681015263
                                                                                                                                                                        },
                                                                                                                                                                        "entropy": 0.007116786778195766,
                                                                                                                                                                        "value": "Rio Grande do Sul"
                                                                                                                                                                      },
                                                                                                                                                                      "num_date": {
                                                                                                                                                                        "confidence": [
                                                                                                                                                                          2020.3939304028281,
                                                                                                                                                                          2020.6666424163718
                                                                                                                                                                        ],
                                                                                                                                                                        "value": 2020.5996967261224
                                                                                                                                                                      },
                                                                                                                                                                      "subclade_membership": {
                                                                                                                                                                        "value": "20B"
                                                                                                                                                                      }
                                                                                                                                                                    }
                                                                                                                                                                  }
                                                                                                                                                                ],
                                                                                                                                                                "name": "NODE_0002699",
                                                                                                                                                                "node_attrs": {
                                                                                                                                                                  "clade_membership": {
                                                                                                                                                                    "value": "20B"
                                                                                                                                                                  },
                                                                                                                                                                  "div": 10,
                                                                                                                                                                  "custom_location": {
                                                                                                                                                                    "confidence": {
                                                                                                                                                                      "Brazil": 0.0013865867334191435,
                                                                                                                                                                      "Rio Grande do Sul": 0.9986121501867817
                                                                                                                                                                    },
                                                                                                                                                                    "entropy": 0.010530024795868603,
                                                                                                                                                                    "value": "Rio Grande do Sul"
                                                                                                                                                                  },
                                                                                                                                                                  "num_date": {
                                                                                                                                                                    "confidence": [
                                                                                                                                                                      2020.3659989941461,
                                                                                                                                                                      2020.6363009587712
                                                                                                                                                                    ],
                                                                                                                                                                    "value": 2020.5725769456449
                                                                                                                                                                  },
                                                                                                                                                                  "subclade_membership": {
                                                                                                                                                                    "value": "20B"
                                                                                                                                                                  }
                                                                                                                                                                }
                                                                                                                                                              }
                                                                                                                                                            ],
                                                                                                                                                            "name": "NODE_0002698",
                                                                                                                                                            "node_attrs": {
                                                                                                                                                              "clade_membership": {
                                                                                                                                                                "value": "20B"
                                                                                                                                                              },
                                                                                                                                                              "div": 10,
                                                                                                                                                              "custom_location": {
                                                                                                                                                                "confidence": {
                                                                                                                                                                  "Brazil": 0.007184091963071535,
                                                                                                                                                                  "Rio Grande do Sul": 0.9928113900894131
                                                                                                                                                                },
                                                                                                                                                                "entropy": 0.04268110961656956,
                                                                                                                                                                "value": "Rio Grande do Sul"
                                                                                                                                                              },
                                                                                                                                                              "num_date": {
                                                                                                                                                                "confidence": [
                                                                                                                                                                  2020.3910924262357,
                                                                                                                                                                  2020.4751755826655
                                                                                                                                                                ],
                                                                                                                                                                "value": 2020.4494179354747
                                                                                                                                                              },
                                                                                                                                                              "subclade_membership": {
                                                                                                                                                                "value": "20B"
                                                                                                                                                              }
                                                                                                                                                            }
                                                                                                                                                          }
                                                                                                                                                        ],
                                                                                                                                                        "name": "NODE_0003685",
                                                                                                                                                        "node_attrs": {
                                                                                                                                                          "clade_membership": {
                                                                                                                                                            "value": "20B"
                                                                                                                                                          },
                                                                                                                                                          "div": 10,
                                                                                                                                                          "custom_location": {
                                                                                                                                                            "confidence": {
                                                                                                                                                              "Brazil": 0.07485871097867441,
                                                                                                                                                              "Rio Grande do Sul": 0.9251008255908922
                                                                                                                                                            },
                                                                                                                                                            "entropy": 0.26649985333247056,
                                                                                                                                                            "value": "Rio Grande do Sul"
                                                                                                                                                          },
                                                                                                                                                          "num_date": {
                                                                                                                                                            "confidence": [
                                                                                                                                                              2020.3363517881178,
                                                                                                                                                              2020.4665015536564
                                                                                                                                                            ],
                                                                                                                                                            "value": 2020.3902848652644
                                                                                                                                                          },
                                                                                                                                                          "subclade_membership": {
                                                                                                                                                            "value": "20B"
                                                                                                                                                          }
                                                                                                                                                        }
                                                                                                                                                      }
                                                                                                                                                    ],
                                                                                                                                                    "name": "NODE_0002680",
                                                                                                                                                    "node_attrs": {
                                                                                                                                                      "clade_membership": {
                                                                                                                                                        "value": "20B"
                                                                                                                                                      },
                                                                                                                                                      "div": 9,
                                                                                                                                                      "custom_location": {
                                                                                                                                                        "confidence": {
                                                                                                                                                          "Brazil": 0.7969051867549896,
                                                                                                                                                          "Rio Grande do Sul": 0.20273464834081747
                                                                                                                                                        },
                                                                                                                                                        "entropy": 0.5074400468011022,
                                                                                                                                                        "value": "Brazil"
                                                                                                                                                      },
                                                                                                                                                      "num_date": {
                                                                                                                                                        "confidence": [
                                                                                                                                                          2020.3192385067664,
                                                                                                                                                          2020.3486931194007
                                                                                                                                                        ],
                                                                                                                                                        "value": 2020.3416530301104
                                                                                                                                                      },
                                                                                                                                                      "subclade_membership": {
                                                                                                                                                        "value": "20B"
                                                                                                                                                      }
                                                                                                                                                    }
                                                                                                                                                  }
                                                                                                                                                ],
                                                                                                                                                "name": "NODE_0002668",
                                                                                                                                                "node_attrs": {
                                                                                                                                                  "clade_membership": {
                                                                                                                                                    "value": "20B"
                                                                                                                                                  },
                                                                                                                                                  "div": 9,
                                                                                                                                                  "custom_location": {
                                                                                                                                                    "confidence": {
                                                                                                                                                      "Brazil": 0.8766436814165786,
                                                                                                                                                      "Rio Grande do Sul": 0.12319237044734713
                                                                                                                                                    },
                                                                                                                                                    "entropy": 0.37487370077082577,
                                                                                                                                                    "value": "Brazil"
                                                                                                                                                  },
                                                                                                                                                  "num_date": {
                                                                                                                                                    "confidence": [
                                                                                                                                                      2020.3111229989465,
                                                                                                                                                      2020.3405348640663
                                                                                                                                                    ],
                                                                                                                                                    "value": 2020.3315655657605
                                                                                                                                                  },
                                                                                                                                                  "subclade_membership": {
                                                                                                                                                    "value": "20B"
                                                                                                                                                  }
                                                                                                                                                }
                                                                                                                                              }
                                                                                                                                            ],
                                                                                                                                            "name": "NODE_0002666",
                                                                                                                                            "node_attrs": {
                                                                                                                                              "clade_membership": {
                                                                                                                                                "value": "20B"
                                                                                                                                              },
                                                                                                                                              "div": 9,
                                                                                                                                              "custom_location": {
                                                                                                                                                "confidence": {
                                                                                                                                                  "Brazil": 0.8025369943930057,
                                                                                                                                                  "Rio Grande do Sul": 0.19724854419330398
                                                                                                                                                },
                                                                                                                                                "entropy": 0.49864335343245997,
                                                                                                                                                "value": "Brazil"
                                                                                                                                              },
                                                                                                                                              "num_date": {
                                                                                                                                                "confidence": [
                                                                                                                                                  2020.2974085075768,
                                                                                                                                                  2020.3324518364789
                                                                                                                                                ],
                                                                                                                                                "value": 2020.3211875025224
                                                                                                                                              },
                                                                                                                                              "subclade_membership": {
                                                                                                                                                "value": "20B"
                                                                                                                                              }
                                                                                                                                            }
                                                                                                                                          }
                                                                                                                                        ],
                                                                                                                                        "name": "NODE_0002665",
                                                                                                                                        "node_attrs": {
                                                                                                                                          "clade_membership": {
                                                                                                                                            "value": "20B"
                                                                                                                                          },
                                                                                                                                          "div": 9,
                                                                                                                                          "custom_location": {
                                                                                                                                            "confidence": {
                                                                                                                                              "Brazil": 0.9651413572760024,
                                                                                                                                              "Rio Grande do Sul": 0.034708758613812375
                                                                                                                                            },
                                                                                                                                            "entropy": 0.15227294867691132,
                                                                                                                                            "value": "Brazil"
                                                                                                                                          },
                                                                                                                                          "num_date": {
                                                                                                                                            "confidence": [
                                                                                                                                              2020.2791193429134,
                                                                                                                                              2020.3249457946797
                                                                                                                                            ],
                                                                                                                                            "value": 2020.3070966501755
                                                                                                                                          },
                                                                                                                                          "subclade_membership": {
                                                                                                                                            "value": "20B"
                                                                                                                                          }
                                                                                                                                        }
                                                                                                                                      }
                                                                                                                                    ],
                                                                                                                                    "name": "NODE_0002662",
                                                                                                                                    "node_attrs": {
                                                                                                                                      "clade_membership": {
                                                                                                                                        "value": "20B"
                                                                                                                                      },
                                                                                                                                      "div": 9,
                                                                                                                                      "custom_location": {
                                                                                                                                        "confidence": {
                                                                                                                                          "Brazil": 0.9718939540593631,
                                                                                                                                          "Rio Grande do Sul": 0.027963060039104704
                                                                                                                                        },
                                                                                                                                        "entropy": 0.12905043774984057,
                                                                                                                                        "value": "Brazil"
                                                                                                                                      },
                                                                                                                                      "num_date": {
                                                                                                                                        "confidence": [
                                                                                                                                          2020.2638824685064,
                                                                                                                                          2020.3222491543997
                                                                                                                                        ],
                                                                                                                                        "value": 2020.2918150251285
                                                                                                                                      },
                                                                                                                                      "subclade_membership": {
                                                                                                                                        "value": "20B"
                                                                                                                                      }
                                                                                                                                    }
                                                                                                                                  },
                                                                                                                                  {
                                                                                                                                    "branch_attrs": {
                                                                                                                                      "mutations": {
                                                                                                                                        "nuc": [
                                                                                                                                          "C15654T"
                                                                                                                                        ]
                                                                                                                                      }
                                                                                                                                    },
                                                                                                                                    "children": [
                                                                                                                                      {
                                                                                                                                        "branch_attrs": {
                                                                                                                                          "labels": {
                                                                                                                                            "aa": "ORF1a: T727I"
                                                                                                                                          },
                                                                                                                                          "mutations": {
                                                                                                                                            "ORF1a": [
                                                                                                                                              "T727I"
                                                                                                                                            ],
                                                                                                                                            "nuc": [
                                                                                                                                              "C2445T",
                                                                                                                                              "T18753C"
                                                                                                                                            ]
                                                                                                                                          }
                                                                                                                                        },
                                                                                                                                        "name": "Brazil/1135CVL/2020",
                                                                                                                                        "node_attrs": {

                                                                                                                                          "author": {
                                                                                                                                            "author": "Sant'Anna et al.",
                                                                                                                                            "value": "Sant'Anna et al."
                                                                                                                                          },
                                                                                                                                          "clade_membership": {
                                                                                                                                            "value": "20B"
                                                                                                                                          },
                                                                                                                                          "country": {
                                                                                                                                            "value": "Brazil"
                                                                                                                                          },
                                                                                                                                          "div": 12,
                                                                                                                                          "division": {
                                                                                                                                            "value": "Rio Grande do Sul"
                                                                                                                                          },
                                                                                                                                          "division_exposure": {
                                                                                                                                            "value": "Rio Grande do Sul"
                                                                                                                                          },
                                                                                                                                          "host": {
                                                                                                                                            "value": "human"
                                                                                                                                          },
                                                                                                                                          "custom_location": {
                                                                                                                                            "confidence": {
                                                                                                                                              "Rio Grande do Sul": 0.9999999999999999
                                                                                                                                            },
                                                                                                                                            "entropy": -9.99866855976916e-13,
                                                                                                                                            "value": "Rio Grande do Sul"
                                                                                                                                          },
                                                                                                                                          "location": {
                                                                                                                                            "value": "Port\u00e3o"
                                                                                                                                          },
                                                                                                                                          "num_date": {
                                                                                                                                            "confidence": [
                                                                                                                                              2020.4166666666667,
                                                                                                                                              2020.4166666666667
                                                                                                                                            ],
                                                                                                                                            "value": 2020.4166666666667
                                                                                                                                          },
                                                                                                                                          "originating_lab": {
                                                                                                                                            "value": "Hospital de Port\u00e3o"
                                                                                                                                          },
                                                                                                                                          "pangolin_lineage": {
                                                                                                                                            "value": "B.1.1.33"
                                                                                                                                          },
                                                                                                                                          "recency": {
                                                                                                                                            "value": "1-2 days ago"
                                                                                                                                          },
                                                                                                                                          "regiao": {
                                                                                                                                            "value": "novo_hamburgo"
                                                                                                                                          },
                                                                                                                                          "region": {
                                                                                                                                            "value": "South America"
                                                                                                                                          },
                                                                                                                                          "region_exposure": {
                                                                                                                                            "value": "South America"
                                                                                                                                          },

                                                                                                                                          "subclade_membership": {
                                                                                                                                            "value": "20B"
                                                                                                                                          },
                                                                                                                                          "submitting_lab": {
                                                                                                                                            "value": "epiclin"
                                                                                                                                          }
                                                                                                                                        }
                                                                                                                                      },
                                                                                                                                      {
                                                                                                                                        "branch_attrs": {
                                                                                                                                          "labels": {
                                                                                                                                            "aa": "ORF1b: I1611V"
                                                                                                                                          },
                                                                                                                                          "mutations": {
                                                                                                                                            "ORF1b": [
                                                                                                                                              "I1611V"
                                                                                                                                            ],
                                                                                                                                            "nuc": [
                                                                                                                                              "A18298G"
                                                                                                                                            ]
                                                                                                                                          }
                                                                                                                                        },
                                                                                                                                        "name": "Brazil/RS-6198/2020",
                                                                                                                                        "node_attrs": {

                                                                                                                                          "author": {
                                                                                                                                            "author": "Paola Resende et al",
                                                                                                                                            "value": "Paola Resende et al B"
                                                                                                                                          },
                                                                                                                                          "clade_membership": {
                                                                                                                                            "value": "20B"
                                                                                                                                          },
                                                                                                                                          "country": {
                                                                                                                                            "value": "Brazil"
                                                                                                                                          },
                                                                                                                                          "div": 11,
                                                                                                                                          "division": {
                                                                                                                                            "value": "Rio Grande do Sul"
                                                                                                                                          },
                                                                                                                                          "division_exposure": {
                                                                                                                                            "value": "Rio Grande do Sul"
                                                                                                                                          },
                                                                                                                                          "gisaid_epi_isl": {
                                                                                                                                            "value": "EPI_ISL_729830"
                                                                                                                                          },
                                                                                                                                          "host": {
                                                                                                                                            "value": "Human"
                                                                                                                                          },
                                                                                                                                          "custom_location": {
                                                                                                                                            "confidence": {
                                                                                                                                              "Rio Grande do Sul": 0.9999999999999999
                                                                                                                                            },
                                                                                                                                            "entropy": -9.99866855976916e-13,
                                                                                                                                            "value": "Rio Grande do Sul"
                                                                                                                                          },
                                                                                                                                          "location": {
                                                                                                                                            "value": "Serafina Correa"
                                                                                                                                          },
                                                                                                                                          "num_date": {
                                                                                                                                            "confidence": [
                                                                                                                                              2020.3674863387978,
                                                                                                                                              2020.3674863387978
                                                                                                                                            ],
                                                                                                                                            "value": 2020.3674863387978
                                                                                                                                          },
                                                                                                                                          "originating_lab": {
                                                                                                                                            "value": "Laboratorio Central de Saude Publica do Estado do Rio Grande do Sul (LACEN-RS)"
                                                                                                                                          },
                                                                                                                                          "pangolin_lineage": {
                                                                                                                                            "value": "B.1.1.33"
                                                                                                                                          },
                                                                                                                                          "recency": {
                                                                                                                                            "value": "Older"
                                                                                                                                          },
                                                                                                                                          "region": {
                                                                                                                                            "value": "South America"
                                                                                                                                          },
                                                                                                                                          "region_exposure": {
                                                                                                                                            "value": "South America"
                                                                                                                                          },

                                                                                                                                          "subclade_membership": {
                                                                                                                                            "value": "20B"
                                                                                                                                          },
                                                                                                                                          "submitting_lab": {
                                                                                                                                            "value": "Laboratory of Respiratory Viruses and Measles, Oswaldo Cruz Institute, FIOCRUZ"
                                                                                                                                          },
                                                                                                                                          "url": "https://www.gisaid.org"
                                                                                                                                        }
                                                                                                                                      },
                                                                                                                                      {
                                                                                                                                        "branch_attrs": {
                                                                                                                                          "labels": {
                                                                                                                                            "aa": "ORF1b: L629F, A914S; ORF6: F2L"
                                                                                                                                          },
                                                                                                                                          "mutations": {
                                                                                                                                            "ORF1b": [
                                                                                                                                              "L629F",
                                                                                                                                              "A914S"
                                                                                                                                            ],
                                                                                                                                            "ORF6": [
                                                                                                                                              "F2L"
                                                                                                                                            ],
                                                                                                                                            "nuc": [
                                                                                                                                              "C15352T",
                                                                                                                                              "G16207T",
                                                                                                                                              "G25494A",
                                                                                                                                              "T27205C",
                                                                                                                                              "G29745T"
                                                                                                                                            ]
                                                                                                                                          }
                                                                                                                                        },
                                                                                                                                        "children": [
                                                                                                                                          {
                                                                                                                                            "branch_attrs": {
                                                                                                                                              "labels": {
                                                                                                                                                "aa": "N: Q289L"
                                                                                                                                              },
                                                                                                                                              "mutations": {
                                                                                                                                                "N": [
                                                                                                                                                  "Q289L"
                                                                                                                                                ],
                                                                                                                                                "nuc": [
                                                                                                                                                  "C23758T",
                                                                                                                                                  "A29139T"
                                                                                                                                                ]
                                                                                                                                              }
                                                                                                                                            },
                                                                                                                                            "name": "Brazil/12431CVL/2020",
                                                                                                                                            "node_attrs": {

                                                                                                                                              "author": {
                                                                                                                                                "author": "Sant'Anna et al.",
                                                                                                                                                "value": "Sant'Anna et al."
                                                                                                                                              },
                                                                                                                                              "clade_membership": {
                                                                                                                                                "value": "20B"
                                                                                                                                              },
                                                                                                                                              "country": {
                                                                                                                                                "value": "Brazil"
                                                                                                                                              },
                                                                                                                                              "div": 17,
                                                                                                                                              "division": {
                                                                                                                                                "value": "Rio Grande do Sul"
                                                                                                                                              },
                                                                                                                                              "division_exposure": {
                                                                                                                                                "value": "Rio Grande do Sul"
                                                                                                                                              },
                                                                                                                                              "host": {
                                                                                                                                                "value": "human"
                                                                                                                                              },
                                                                                                                                              "custom_location": {
                                                                                                                                                "confidence": {
                                                                                                                                                  "Rio Grande do Sul": 1.0
                                                                                                                                                },
                                                                                                                                                "entropy": -1.000088900581841e-12,
                                                                                                                                                "value": "Rio Grande do Sul"
                                                                                                                                              },
                                                                                                                                              "location": {
                                                                                                                                                "value": "Novo Hamburgo"
                                                                                                                                              },
                                                                                                                                              "num_date": {
                                                                                                                                                "confidence": [
                                                                                                                                                  2020.594262295082,
                                                                                                                                                  2020.594262295082
                                                                                                                                                ],
                                                                                                                                                "value": 2020.594262295082
                                                                                                                                              },
                                                                                                                                              "originating_lab": {
                                                                                                                                                "value": "Hospital Dia e Pronto Atendimento"
                                                                                                                                              },
                                                                                                                                              "pangolin_lineage": {
                                                                                                                                                "value": "B.1.1.33"
                                                                                                                                              },
                                                                                                                                              "recency": {
                                                                                                                                                "value": "1-2 days ago"
                                                                                                                                              },
                                                                                                                                              "regiao": {
                                                                                                                                                "value": "novo_hamburgo"
                                                                                                                                              },
                                                                                                                                              "region": {
                                                                                                                                                "value": "South America"
                                                                                                                                              },
                                                                                                                                              "region_exposure": {
                                                                                                                                                "value": "South America"
                                                                                                                                              },

                                                                                                                                              "subclade_membership": {
                                                                                                                                                "value": "20B"
                                                                                                                                              },
                                                                                                                                              "submitting_lab": {
                                                                                                                                                "value": "epiclin"
                                                                                                                                              }
                                                                                                                                            }
                                                                                                                                          },
                                                                                                                                          {
                                                                                                                                            "branch_attrs": {
                                                                                                                                              "mutations": {
                                                                                                                                                "nuc": [
                                                                                                                                                  "T27501G"
                                                                                                                                                ]
                                                                                                                                              }
                                                                                                                                            },
                                                                                                                                            "children": [
                                                                                                                                              {
                                                                                                                                                "branch_attrs": {
                                                                                                                                                  "labels": {
                                                                                                                                                    "aa": "S: V1228A"
                                                                                                                                                  },
                                                                                                                                                  "mutations": {
                                                                                                                                                    "S": [
                                                                                                                                                      "V1228A"
                                                                                                                                                    ],
                                                                                                                                                    "nuc": [
                                                                                                                                                      "T25245C"
                                                                                                                                                    ]
                                                                                                                                                  }
                                                                                                                                                },
                                                                                                                                                "name": "Brazil/RS-31799/2020",
                                                                                                                                                "node_attrs": {

                                                                                                                                                  "author": {
                                                                                                                                                    "author": "Vin\u00edcius Bonetti Franceschi et al",
                                                                                                                                                    "value": "Vin\u00edcius Bonetti Franceschi et al"
                                                                                                                                                  },
                                                                                                                                                  "clade_membership": {
                                                                                                                                                    "value": "20B"
                                                                                                                                                  },
                                                                                                                                                  "country": {
                                                                                                                                                    "value": "Brazil"
                                                                                                                                                  },
                                                                                                                                                  "div": 17,
                                                                                                                                                  "division": {
                                                                                                                                                    "value": "Rio Grande do Sul"
                                                                                                                                                  },
                                                                                                                                                  "division_exposure": {
                                                                                                                                                    "value": "Rio Grande do Sul"
                                                                                                                                                  },
                                                                                                                                                  "gisaid_epi_isl": {
                                                                                                                                                    "value": "EPI_ISL_832012"
                                                                                                                                                  },
                                                                                                                                                  "host": {
                                                                                                                                                    "value": "Human"
                                                                                                                                                  },
                                                                                                                                                  "custom_location": {
                                                                                                                                                    "confidence": {
                                                                                                                                                      "Rio Grande do Sul": 1.0
                                                                                                                                                    },
                                                                                                                                                    "entropy": -1.000088900581841e-12,
                                                                                                                                                    "value": "Rio Grande do Sul"
                                                                                                                                                  },
                                                                                                                                                  "location": {
                                                                                                                                                    "value": "Esteio"
                                                                                                                                                  },
                                                                                                                                                  "num_date": {
                                                                                                                                                    "confidence": [
                                                                                                                                                      2020.782786885246,
                                                                                                                                                      2020.782786885246
                                                                                                                                                    ],
                                                                                                                                                    "value": 2020.782786885246
                                                                                                                                                  },
                                                                                                                                                  "originating_lab": {
                                                                                                                                                    "value": "Laborat\u00f3rio de Microbiologia Molecular - Universidade FEEVALE"
                                                                                                                                                  },
                                                                                                                                                  "pangolin_lineage": {
                                                                                                                                                    "value": "B.1.1.33"
                                                                                                                                                  },
                                                                                                                                                  "recency": {
                                                                                                                                                    "value": "Older"
                                                                                                                                                  },
                                                                                                                                                  "region": {
                                                                                                                                                    "value": "South America"
                                                                                                                                                  },
                                                                                                                                                  "region_exposure": {
                                                                                                                                                    "value": "South America"
                                                                                                                                                  },

                                                                                                                                                  "subclade_membership": {
                                                                                                                                                    "value": "20B"
                                                                                                                                                  },
                                                                                                                                                  "submitting_lab": {
                                                                                                                                                    "value": "Universidade Federal de Ci\u00eancias da Sa\u00fade de Porto Alegre"
                                                                                                                                                  },
                                                                                                                                                  "url": "https://www.gisaid.org"
                                                                                                                                                }
                                                                                                                                              },
                                                                                                                                              {
                                                                                                                                                "branch_attrs": {
                                                                                                                                                  "mutations": {}
                                                                                                                                                },
                                                                                                                                                "name": "Brazil/15793CVL/2020",
                                                                                                                                                "node_attrs": {

                                                                                                                                                  "author": {
                                                                                                                                                    "author": "Sant'Anna et al.",
                                                                                                                                                    "value": "Sant'Anna et al."
                                                                                                                                                  },
                                                                                                                                                  "clade_membership": {
                                                                                                                                                    "value": "20B"
                                                                                                                                                  },
                                                                                                                                                  "country": {
                                                                                                                                                    "value": "Brazil"
                                                                                                                                                  },
                                                                                                                                                  "div": 16,
                                                                                                                                                  "division": {
                                                                                                                                                    "value": "Rio Grande do Sul"
                                                                                                                                                  },
                                                                                                                                                  "division_exposure": {
                                                                                                                                                    "value": "Rio Grande do Sul"
                                                                                                                                                  },
                                                                                                                                                  "host": {
                                                                                                                                                    "value": "human"
                                                                                                                                                  },
                                                                                                                                                  "custom_location": {
                                                                                                                                                    "confidence": {
                                                                                                                                                      "Rio Grande do Sul": 1.0
                                                                                                                                                    },
                                                                                                                                                    "entropy": -1.000088900581841e-12,
                                                                                                                                                    "value": "Rio Grande do Sul"
                                                                                                                                                  },
                                                                                                                                                  "location": {
                                                                                                                                                    "value": "Porto Alegre"
                                                                                                                                                  },
                                                                                                                                                  "num_date": {
                                                                                                                                                    "confidence": [
                                                                                                                                                      2020.6434426229507,
                                                                                                                                                      2020.6434426229507
                                                                                                                                                    ],
                                                                                                                                                    "value": 2020.6434426229507
                                                                                                                                                  },
                                                                                                                                                  "originating_lab": {
                                                                                                                                                    "value": "Diretoria de Vigil\u00e2ncia em Sa\u00fade"
                                                                                                                                                  },
                                                                                                                                                  "pangolin_lineage": {
                                                                                                                                                    "value": "B.1.1.33"
                                                                                                                                                  },
                                                                                                                                                  "recency": {
                                                                                                                                                    "value": "1-2 days ago"
                                                                                                                                                  },
                                                                                                                                                  "regiao": {
                                                                                                                                                    "value": "porto_alegre"
                                                                                                                                                  },
                                                                                                                                                  "region": {
                                                                                                                                                    "value": "South America"
                                                                                                                                                  },
                                                                                                                                                  "region_exposure": {
                                                                                                                                                    "value": "South America"
                                                                                                                                                  },

                                                                                                                                                  "subclade_membership": {
                                                                                                                                                    "value": "20B"
                                                                                                                                                  },
                                                                                                                                                  "submitting_lab": {
                                                                                                                                                    "value": "epiclin"
                                                                                                                                                  }
                                                                                                                                                }
                                                                                                                                              }
                                                                                                                                            ],
                                                                                                                                            "name": "NODE_0003937",
                                                                                                                                            "node_attrs": {
                                                                                                                                              "clade_membership": {
                                                                                                                                                "value": "20B"
                                                                                                                                              },
                                                                                                                                              "div": 16,
                                                                                                                                              "custom_location": {
                                                                                                                                                "confidence": {
                                                                                                                                                  "Rio Grande do Sul": 0.999232189483655
                                                                                                                                                },
                                                                                                                                                "entropy": 0.006282031519197122,
                                                                                                                                                "value": "Rio Grande do Sul"
                                                                                                                                              },
                                                                                                                                              "num_date": {
                                                                                                                                                "confidence": [
                                                                                                                                                  2020.5950251287127,
                                                                                                                                                  2020.6434426229507
                                                                                                                                                ],
                                                                                                                                                "value": 2020.6434426229507
                                                                                                                                              },
                                                                                                                                              "subclade_membership": {
                                                                                                                                                "value": "20B"
                                                                                                                                              }
                                                                                                                                            }
                                                                                                                                          }
                                                                                                                                        ],
                                                                                                                                        "name": "NODE_0003936",
                                                                                                                                        "node_attrs": {
                                                                                                                                          "clade_membership": {
                                                                                                                                            "value": "20B"
                                                                                                                                          },
                                                                                                                                          "div": 15,
                                                                                                                                          "custom_location": {
                                                                                                                                            "confidence": {
                                                                                                                                              "Rio Grande do Sul": 0.9992256558349923
                                                                                                                                            },
                                                                                                                                            "entropy": 0.0063288902308962485,
                                                                                                                                            "value": "Rio Grande do Sul"
                                                                                                                                          },
                                                                                                                                          "num_date": {
                                                                                                                                            "confidence": [
                                                                                                                                              2020.469304453379,
                                                                                                                                              2020.5833329442387
                                                                                                                                            ],
                                                                                                                                            "value": 2020.5445889112102
                                                                                                                                          },
                                                                                                                                          "subclade_membership": {
                                                                                                                                            "value": "20B"
                                                                                                                                          }
                                                                                                                                        }
                                                                                                                                      },
                                                                                                                                      {
                                                                                                                                        "branch_attrs": {
                                                                                                                                          "labels": {
                                                                                                                                            "aa": "ORF1a: L3086F; ORF1b: H919Y"
                                                                                                                                          },
                                                                                                                                          "mutations": {
                                                                                                                                            "ORF1a": [
                                                                                                                                              "L3086F"
                                                                                                                                            ],
                                                                                                                                            "ORF1b": [
                                                                                                                                              "H919Y"
                                                                                                                                            ],
                                                                                                                                            "nuc": [
                                                                                                                                              "C9521T",
                                                                                                                                              "C15222T",
                                                                                                                                              "C16222T"
                                                                                                                                            ]
                                                                                                                                          }
                                                                                                                                        },
                                                                                                                                        "children": [
                                                                                                                                          {
                                                                                                                                            "branch_attrs": {
                                                                                                                                              "mutations": {}
                                                                                                                                            },
                                                                                                                                            "name": "Brazil/2653CVL/2020",
                                                                                                                                            "node_attrs": {

                                                                                                                                              "author": {
                                                                                                                                                "author": "Sant'Anna et al.",
                                                                                                                                                "value": "Sant'Anna et al."
                                                                                                                                              },
                                                                                                                                              "clade_membership": {
                                                                                                                                                "value": "20B"
                                                                                                                                              },
                                                                                                                                              "country": {
                                                                                                                                                "value": "Brazil"
                                                                                                                                              },
                                                                                                                                              "div": 13,
                                                                                                                                              "division": {
                                                                                                                                                "value": "Rio Grande do Sul"
                                                                                                                                              },
                                                                                                                                              "division_exposure": {
                                                                                                                                                "value": "Rio Grande do Sul"
                                                                                                                                              },
                                                                                                                                              "host": {
                                                                                                                                                "value": "human"
                                                                                                                                              },
                                                                                                                                              "custom_location": {
                                                                                                                                                "confidence": {
                                                                                                                                                  "Rio Grande do Sul": 1.0
                                                                                                                                                },
                                                                                                                                                "entropy": -1.000088900581841e-12,
                                                                                                                                                "value": "Rio Grande do Sul"
                                                                                                                                              },
                                                                                                                                              "location": {
                                                                                                                                                "value": "Novo Hamburgo"
                                                                                                                                              },
                                                                                                                                              "num_date": {
                                                                                                                                                "confidence": [
                                                                                                                                                  2020.4603825136612,
                                                                                                                                                  2020.4603825136612
                                                                                                                                                ],
                                                                                                                                                "value": 2020.4603825136612
                                                                                                                                              },
                                                                                                                                              "originating_lab": {
                                                                                                                                                "value": "Funda\u00e7\u00e3o de Sa\u00fade P\u00fablica de Novo Hamburgo"
                                                                                                                                              },
                                                                                                                                              "pangolin_lineage": {
                                                                                                                                                "value": "B.1.1.33"
                                                                                                                                              },
                                                                                                                                              "recency": {
                                                                                                                                                "value": "1-2 days ago"
                                                                                                                                              },
                                                                                                                                              "regiao": {
                                                                                                                                                "value": "novo_hamburgo"
                                                                                                                                              },
                                                                                                                                              "region": {
                                                                                                                                                "value": "South America"
                                                                                                                                              },
                                                                                                                                              "region_exposure": {
                                                                                                                                                "value": "South America"
                                                                                                                                              },

                                                                                                                                              "subclade_membership": {
                                                                                                                                                "value": "20B"
                                                                                                                                              },
                                                                                                                                              "submitting_lab": {
                                                                                                                                                "value": "epiclin"
                                                                                                                                              }
                                                                                                                                            }
                                                                                                                                          },
                                                                                                                                          {
                                                                                                                                            "branch_attrs": {
                                                                                                                                              "mutations": {}
                                                                                                                                            },
                                                                                                                                            "children": [
                                                                                                                                              {
                                                                                                                                                "branch_attrs": {
                                                                                                                                                  "mutations": {}
                                                                                                                                                },
                                                                                                                                                "name": "Brazil/2648CVL/2020",
                                                                                                                                                "node_attrs": {

                                                                                                                                                  "author": {
                                                                                                                                                    "author": "Sant'Anna et al.",
                                                                                                                                                    "value": "Sant'Anna et al."
                                                                                                                                                  },
                                                                                                                                                  "clade_membership": {
                                                                                                                                                    "value": "20B"
                                                                                                                                                  },
                                                                                                                                                  "country": {
                                                                                                                                                    "value": "Brazil"
                                                                                                                                                  },
                                                                                                                                                  "div": 13,
                                                                                                                                                  "division": {
                                                                                                                                                    "value": "Rio Grande do Sul"
                                                                                                                                                  },
                                                                                                                                                  "division_exposure": {
                                                                                                                                                    "value": "Rio Grande do Sul"
                                                                                                                                                  },
                                                                                                                                                  "host": {
                                                                                                                                                    "value": "human"
                                                                                                                                                  },
                                                                                                                                                  "custom_location": {
                                                                                                                                                    "confidence": {
                                                                                                                                                      "Rio Grande do Sul": 1.0
                                                                                                                                                    },
                                                                                                                                                    "entropy": -1.000088900581841e-12,
                                                                                                                                                    "value": "Rio Grande do Sul"
                                                                                                                                                  },
                                                                                                                                                  "location": {
                                                                                                                                                    "value": "Novo Hamburgo"
                                                                                                                                                  },
                                                                                                                                                  "num_date": {
                                                                                                                                                    "confidence": [
                                                                                                                                                      2020.4631147540983,
                                                                                                                                                      2020.4631147540983
                                                                                                                                                    ],
                                                                                                                                                    "value": 2020.4631147540983
                                                                                                                                                  },
                                                                                                                                                  "originating_lab": {
                                                                                                                                                    "value": "Funda\u00e7\u00e3o de Sa\u00fade P\u00fablica de Novo Hamburgo"
                                                                                                                                                  },
                                                                                                                                                  "pangolin_lineage": {
                                                                                                                                                    "value": "B.1.1.33"
                                                                                                                                                  },
                                                                                                                                                  "recency": {
                                                                                                                                                    "value": "1-2 days ago"
                                                                                                                                                  },
                                                                                                                                                  "regiao": {
                                                                                                                                                    "value": "novo_hamburgo"
                                                                                                                                                  },
                                                                                                                                                  "region": {
                                                                                                                                                    "value": "South America"
                                                                                                                                                  },
                                                                                                                                                  "region_exposure": {
                                                                                                                                                    "value": "South America"
                                                                                                                                                  },

                                                                                                                                                  "subclade_membership": {
                                                                                                                                                    "value": "20B"
                                                                                                                                                  },
                                                                                                                                                  "submitting_lab": {
                                                                                                                                                    "value": "epiclin"
                                                                                                                                                  }
                                                                                                                                                }
                                                                                                                                              },
                                                                                                                                              {
                                                                                                                                                "branch_attrs": {
                                                                                                                                                  "mutations": {
                                                                                                                                                    "nuc": [
                                                                                                                                                      "C18606T",
                                                                                                                                                      "T20217C",
                                                                                                                                                      "A24877T"
                                                                                                                                                    ]
                                                                                                                                                  }
                                                                                                                                                },
                                                                                                                                                "name": "Brazil/13091CVL/2020",
                                                                                                                                                "node_attrs": {

                                                                                                                                                  "author": {
                                                                                                                                                    "author": "Sant'Anna et al.",
                                                                                                                                                    "value": "Sant'Anna et al."
                                                                                                                                                  },
                                                                                                                                                  "clade_membership": {
                                                                                                                                                    "value": "20B"
                                                                                                                                                  },
                                                                                                                                                  "country": {
                                                                                                                                                    "value": "Brazil"
                                                                                                                                                  },
                                                                                                                                                  "div": 16,
                                                                                                                                                  "division": {
                                                                                                                                                    "value": "Rio Grande do Sul"
                                                                                                                                                  },
                                                                                                                                                  "division_exposure": {
                                                                                                                                                    "value": "Rio Grande do Sul"
                                                                                                                                                  },
                                                                                                                                                  "host": {
                                                                                                                                                    "value": "human"
                                                                                                                                                  },
                                                                                                                                                  "custom_location": {
                                                                                                                                                    "confidence": {
                                                                                                                                                      "Rio Grande do Sul": 1.0
                                                                                                                                                    },
                                                                                                                                                    "entropy": -1.000088900581841e-12,
                                                                                                                                                    "value": "Rio Grande do Sul"
                                                                                                                                                  },
                                                                                                                                                  "location": {
                                                                                                                                                    "value": "Porto Alegre"
                                                                                                                                                  },
                                                                                                                                                  "num_date": {
                                                                                                                                                    "confidence": [
                                                                                                                                                      2020.5997267759562,
                                                                                                                                                      2020.5997267759562
                                                                                                                                                    ],
                                                                                                                                                    "value": 2020.5997267759562
                                                                                                                                                  },
                                                                                                                                                  "originating_lab": {
                                                                                                                                                    "value": "Funda\u00e7\u00e3o Hospitalar de Sapucaia do Sul"
                                                                                                                                                  },
                                                                                                                                                  "pangolin_lineage": {
                                                                                                                                                    "value": "B.1.1.33"
                                                                                                                                                  },
                                                                                                                                                  "recency": {
                                                                                                                                                    "value": "1-2 days ago"
                                                                                                                                                  },
                                                                                                                                                  "regiao": {
                                                                                                                                                    "value": "porto_alegre"
                                                                                                                                                  },
                                                                                                                                                  "region": {
                                                                                                                                                    "value": "South America"
                                                                                                                                                  },
                                                                                                                                                  "region_exposure": {
                                                                                                                                                    "value": "South America"
                                                                                                                                                  },

                                                                                                                                                  "subclade_membership": {
                                                                                                                                                    "value": "20B"
                                                                                                                                                  },
                                                                                                                                                  "submitting_lab": {
                                                                                                                                                    "value": "epiclin"
                                                                                                                                                  }
                                                                                                                                                }
                                                                                                                                              }
                                                                                                                                            ],
                                                                                                                                            "name": "NODE_0002707",
                                                                                                                                            "node_attrs": {
                                                                                                                                              "clade_membership": {
                                                                                                                                                "value": "20B"
                                                                                                                                              },
                                                                                                                                              "div": 13,
                                                                                                                                              "custom_location": {
                                                                                                                                                "confidence": {
                                                                                                                                                  "Rio Grande do Sul": 0.999232189483655
                                                                                                                                                },
                                                                                                                                                "entropy": 0.006282031519197122,
                                                                                                                                                "value": "Rio Grande do Sul"
                                                                                                                                              },
                                                                                                                                              "num_date": {
                                                                                                                                                "confidence": [
                                                                                                                                                  2020.4321869949779,
                                                                                                                                                  2020.4631147540983
                                                                                                                                                ],
                                                                                                                                                "value": 2020.4631147540983
                                                                                                                                              },
                                                                                                                                              "subclade_membership": {
                                                                                                                                                "value": "20B"
                                                                                                                                              }
                                                                                                                                            }
                                                                                                                                          }
                                                                                                                                        ],
                                                                                                                                        "name": "NODE_0003940",
                                                                                                                                        "node_attrs": {
                                                                                                                                          "clade_membership": {
                                                                                                                                            "value": "20B"
                                                                                                                                          },
                                                                                                                                          "div": 13,
                                                                                                                                          "custom_location": {
                                                                                                                                            "confidence": {
                                                                                                                                              "Rio Grande do Sul": 0.9992256558349923
                                                                                                                                            },
                                                                                                                                            "entropy": 0.0063288902308962485,
                                                                                                                                            "value": "Rio Grande do Sul"
                                                                                                                                          },
                                                                                                                                          "num_date": {
                                                                                                                                            "confidence": [
                                                                                                                                              2020.404754664635,
                                                                                                                                              2020.4603825136612
                                                                                                                                            ],
                                                                                                                                            "value": 2020.4439535010422
                                                                                                                                          },
                                                                                                                                          "subclade_membership": {
                                                                                                                                            "value": "20B"
                                                                                                                                          }
                                                                                                                                        }
                                                                                                                                      },
                                                                                                                                      {
                                                                                                                                        "branch_attrs": {
                                                                                                                                          "mutations": {}
                                                                                                                                        },
                                                                                                                                        "children": [
                                                                                                                                          {
                                                                                                                                            "branch_attrs": {
                                                                                                                                              "mutations": {}
                                                                                                                                            },
                                                                                                                                            "name": "Brazil/RS-6190/2020",
                                                                                                                                            "node_attrs": {

                                                                                                                                              "author": {
                                                                                                                                                "author": "Paola Resende et al",
                                                                                                                                                "value": "Paola Resende et al B"
                                                                                                                                              },
                                                                                                                                              "clade_membership": {
                                                                                                                                                "value": "20B"
                                                                                                                                              },
                                                                                                                                              "country": {
                                                                                                                                                "value": "Brazil"
                                                                                                                                              },
                                                                                                                                              "div": 10,
                                                                                                                                              "division": {
                                                                                                                                                "value": "Rio Grande do Sul"
                                                                                                                                              },
                                                                                                                                              "division_exposure": {
                                                                                                                                                "value": "Rio Grande do Sul"
                                                                                                                                              },
                                                                                                                                              "gisaid_epi_isl": {
                                                                                                                                                "value": "EPI_ISL_729826"
                                                                                                                                              },
                                                                                                                                              "host": {
                                                                                                                                                "value": "Human"
                                                                                                                                              },
                                                                                                                                              "custom_location": {
                                                                                                                                                "confidence": {
                                                                                                                                                  "Rio Grande do Sul": 0.9999999999999999
                                                                                                                                                },
                                                                                                                                                "entropy": -9.99866855976916e-13,
                                                                                                                                                "value": "Rio Grande do Sul"
                                                                                                                                              },
                                                                                                                                              "location": {
                                                                                                                                                "value": "Arroio do Meio"
                                                                                                                                              },
                                                                                                                                              "num_date": {
                                                                                                                                                "confidence": [
                                                                                                                                                  2020.3592896174864,
                                                                                                                                                  2020.3592896174864
                                                                                                                                                ],
                                                                                                                                                "value": 2020.3592896174864
                                                                                                                                              },
                                                                                                                                              "originating_lab": {
                                                                                                                                                "value": "Laboratorio Central de Saude Publica do Estado do Rio Grande do Sul (LACEN-RS)"
                                                                                                                                              },
                                                                                                                                              "pangolin_lineage": {
                                                                                                                                                "value": "B.1.1.33"
                                                                                                                                              },
                                                                                                                                              "recency": {
                                                                                                                                                "value": "Older"
                                                                                                                                              },
                                                                                                                                              "region": {
                                                                                                                                                "value": "South America"
                                                                                                                                              },
                                                                                                                                              "region_exposure": {
                                                                                                                                                "value": "South America"
                                                                                                                                              },

                                                                                                                                              "subclade_membership": {
                                                                                                                                                "value": "20B"
                                                                                                                                              },
                                                                                                                                              "submitting_lab": {
                                                                                                                                                "value": "Laboratory of Respiratory Viruses and Measles, Oswaldo Cruz Institute, FIOCRUZ"
                                                                                                                                              },
                                                                                                                                              "url": "https://www.gisaid.org"
                                                                                                                                            }
                                                                                                                                          },
                                                                                                                                          {
                                                                                                                                            "branch_attrs": {
                                                                                                                                              "mutations": {}
                                                                                                                                            },
                                                                                                                                            "children": [
                                                                                                                                              {
                                                                                                                                                "branch_attrs": {
                                                                                                                                                  "labels": {
                                                                                                                                                    "aa": "ORF1b: F1635L"
                                                                                                                                                  },
                                                                                                                                                  "mutations": {
                                                                                                                                                    "ORF1b": [
                                                                                                                                                      "F1635L"
                                                                                                                                                    ],
                                                                                                                                                    "nuc": [
                                                                                                                                                      "T18370C",
                                                                                                                                                      "T22165C",
                                                                                                                                                      "C26894T"
                                                                                                                                                    ]
                                                                                                                                                  }
                                                                                                                                                },
                                                                                                                                                "children": [
                                                                                                                                                  {
                                                                                                                                                    "branch_attrs": {
                                                                                                                                                      "mutations": {}
                                                                                                                                                    },
                                                                                                                                                    "name": "Brazil/14682CVL/2020",
                                                                                                                                                    "node_attrs": {

                                                                                                                                                      "author": {
                                                                                                                                                        "author": "Sant'Anna et al.",
                                                                                                                                                        "value": "Sant'Anna et al."
                                                                                                                                                      },
                                                                                                                                                      "clade_membership": {
                                                                                                                                                        "value": "20B"
                                                                                                                                                      },
                                                                                                                                                      "country": {
                                                                                                                                                        "value": "Brazil"
                                                                                                                                                      },
                                                                                                                                                      "div": 13,
                                                                                                                                                      "division": {
                                                                                                                                                        "value": "Rio Grande do Sul"
                                                                                                                                                      },
                                                                                                                                                      "division_exposure": {
                                                                                                                                                        "value": "Rio Grande do Sul"
                                                                                                                                                      },
                                                                                                                                                      "host": {
                                                                                                                                                        "value": "human"
                                                                                                                                                      },
                                                                                                                                                      "custom_location": {
                                                                                                                                                        "confidence": {
                                                                                                                                                          "Rio Grande do Sul": 1.0
                                                                                                                                                        },
                                                                                                                                                        "entropy": -1.000088900581841e-12,
                                                                                                                                                        "value": "Rio Grande do Sul"
                                                                                                                                                      },
                                                                                                                                                      "location": {
                                                                                                                                                        "value": "Novo Hamburgo"
                                                                                                                                                      },
                                                                                                                                                      "num_date": {
                                                                                                                                                        "confidence": [
                                                                                                                                                          2020.6188524590164,
                                                                                                                                                          2020.6188524590164
                                                                                                                                                        ],
                                                                                                                                                        "value": 2020.6188524590164
                                                                                                                                                      },
                                                                                                                                                      "originating_lab": {
                                                                                                                                                        "value": "Funda\u00e7\u00e3o de Sa\u00fade P\u00fablica de Novo Hamburgo"
                                                                                                                                                      },
                                                                                                                                                      "pangolin_lineage": {
                                                                                                                                                        "value": "B.1.1.33"
                                                                                                                                                      },
                                                                                                                                                      "recency": {
                                                                                                                                                        "value": "1-2 days ago"
                                                                                                                                                      },
                                                                                                                                                      "regiao": {
                                                                                                                                                        "value": "novo_hamburgo"
                                                                                                                                                      },
                                                                                                                                                      "region": {
                                                                                                                                                        "value": "South America"
                                                                                                                                                      },
                                                                                                                                                      "region_exposure": {
                                                                                                                                                        "value": "South America"
                                                                                                                                                      },

                                                                                                                                                      "subclade_membership": {
                                                                                                                                                        "value": "20B"
                                                                                                                                                      },
                                                                                                                                                      "submitting_lab": {
                                                                                                                                                        "value": "epiclin"
                                                                                                                                                      }
                                                                                                                                                    }
                                                                                                                                                  },
                                                                                                                                                  {
                                                                                                                                                    "branch_attrs": {
                                                                                                                                                      "mutations": {}
                                                                                                                                                    },
                                                                                                                                                    "name": "Brazil/3687CVL/2020",
                                                                                                                                                    "node_attrs": {

                                                                                                                                                      "author": {
                                                                                                                                                        "author": "Sant'Anna et al.",
                                                                                                                                                        "value": "Sant'Anna et al."
                                                                                                                                                      },
                                                                                                                                                      "clade_membership": {
                                                                                                                                                        "value": "20B"
                                                                                                                                                      },
                                                                                                                                                      "country": {
                                                                                                                                                        "value": "Brazil"
                                                                                                                                                      },
                                                                                                                                                      "div": 13,
                                                                                                                                                      "division": {
                                                                                                                                                        "value": "Rio Grande do Sul"
                                                                                                                                                      },
                                                                                                                                                      "division_exposure": {
                                                                                                                                                        "value": "Rio Grande do Sul"
                                                                                                                                                      },
                                                                                                                                                      "host": {
                                                                                                                                                        "value": "human"
                                                                                                                                                      },
                                                                                                                                                      "custom_location": {
                                                                                                                                                        "confidence": {
                                                                                                                                                          "Rio Grande do Sul": 1.0
                                                                                                                                                        },
                                                                                                                                                        "entropy": -1.000088900581841e-12,
                                                                                                                                                        "value": "Rio Grande do Sul"
                                                                                                                                                      },
                                                                                                                                                      "location": {
                                                                                                                                                        "value": "Novo Hamburgo"
                                                                                                                                                      },
                                                                                                                                                      "num_date": {
                                                                                                                                                        "confidence": [
                                                                                                                                                          2020.4795081967213,
                                                                                                                                                          2020.4795081967213
                                                                                                                                                        ],
                                                                                                                                                        "value": 2020.4795081967213
                                                                                                                                                      },
                                                                                                                                                      "originating_lab": {
                                                                                                                                                        "value": "Funda\u00e7\u00e3o de Sa\u00fade P\u00fablica de Novo Hamburgo"
                                                                                                                                                      },
                                                                                                                                                      "pangolin_lineage": {
                                                                                                                                                        "value": "B.1.1.33"
                                                                                                                                                      },
                                                                                                                                                      "recency": {
                                                                                                                                                        "value": "1-2 days ago"
                                                                                                                                                      },
                                                                                                                                                      "regiao": {
                                                                                                                                                        "value": "novo_hamburgo"
                                                                                                                                                      },
                                                                                                                                                      "region": {
                                                                                                                                                        "value": "South America"
                                                                                                                                                      },
                                                                                                                                                      "region_exposure": {
                                                                                                                                                        "value": "South America"
                                                                                                                                                      },

                                                                                                                                                      "subclade_membership": {
                                                                                                                                                        "value": "20B"
                                                                                                                                                      },
                                                                                                                                                      "submitting_lab": {
                                                                                                                                                        "value": "epiclin"
                                                                                                                                                      }
                                                                                                                                                    }
                                                                                                                                                  }
                                                                                                                                                ],
                                                                                                                                                "name": "NODE_0003958",
                                                                                                                                                "node_attrs": {
                                                                                                                                                  "clade_membership": {
                                                                                                                                                    "value": "20B"
                                                                                                                                                  },
                                                                                                                                                  "div": 13,
                                                                                                                                                  "custom_location": {
                                                                                                                                                    "confidence": {
                                                                                                                                                      "Rio Grande do Sul": 0.9992207835483684
                                                                                                                                                    },
                                                                                                                                                    "entropy": 0.006363804487143523,
                                                                                                                                                    "value": "Rio Grande do Sul"
                                                                                                                                                  },
                                                                                                                                                  "num_date": {
                                                                                                                                                    "confidence": [
                                                                                                                                                      2020.4408168592083,
                                                                                                                                                      2020.4795081967213
                                                                                                                                                    ],
                                                                                                                                                    "value": 2020.4795081967213
                                                                                                                                                  },
                                                                                                                                                  "subclade_membership": {
                                                                                                                                                    "value": "20B"
                                                                                                                                                  }
                                                                                                                                                }
                                                                                                                                              },
                                                                                                                                              {
                                                                                                                                                "branch_attrs": {
                                                                                                                                                  "mutations": {}
                                                                                                                                                },
                                                                                                                                                "children": [
                                                                                                                                                  {
                                                                                                                                                    "branch_attrs": {
                                                                                                                                                      "labels": {
                                                                                                                                                        "aa": "ORF1a: P1692S"
                                                                                                                                                      },
                                                                                                                                                      "mutations": {
                                                                                                                                                        "ORF1a": [
                                                                                                                                                          "P1692S"
                                                                                                                                                        ],
                                                                                                                                                        "nuc": [
                                                                                                                                                          "C5339T"
                                                                                                                                                        ]
                                                                                                                                                      }
                                                                                                                                                    },
                                                                                                                                                    "children": [
                                                                                                                                                      {
                                                                                                                                                        "branch_attrs": {
                                                                                                                                                          "labels": {
                                                                                                                                                            "aa": "ORF3a: S177R"
                                                                                                                                                          },
                                                                                                                                                          "mutations": {
                                                                                                                                                            "ORF3a": [
                                                                                                                                                              "S177R"
                                                                                                                                                            ],
                                                                                                                                                            "nuc": [
                                                                                                                                                              "A25921C"
                                                                                                                                                            ]
                                                                                                                                                          }
                                                                                                                                                        },
                                                                                                                                                        "name": "Brazil/1460CVL/2020",
                                                                                                                                                        "node_attrs": {

                                                                                                                                                          "author": {
                                                                                                                                                            "author": "Sant'Anna et al.",
                                                                                                                                                            "value": "Sant'Anna et al."
                                                                                                                                                          },
                                                                                                                                                          "clade_membership": {
                                                                                                                                                            "value": "20B"
                                                                                                                                                          },
                                                                                                                                                          "country": {
                                                                                                                                                            "value": "Brazil"
                                                                                                                                                          },
                                                                                                                                                          "div": 12,
                                                                                                                                                          "division": {
                                                                                                                                                            "value": "Rio Grande do Sul"
                                                                                                                                                          },
                                                                                                                                                          "division_exposure": {
                                                                                                                                                            "value": "Rio Grande do Sul"
                                                                                                                                                          },
                                                                                                                                                          "host": {
                                                                                                                                                            "value": "human"
                                                                                                                                                          },
                                                                                                                                                          "custom_location": {
                                                                                                                                                            "confidence": {
                                                                                                                                                              "Rio Grande do Sul": 1.0
                                                                                                                                                            },
                                                                                                                                                            "entropy": -1.000088900581841e-12,
                                                                                                                                                            "value": "Rio Grande do Sul"
                                                                                                                                                          },
                                                                                                                                                          "location": {
                                                                                                                                                            "value": "Novo Hamburgo"
                                                                                                                                                          },
                                                                                                                                                          "num_date": {
                                                                                                                                                            "confidence": [
                                                                                                                                                              2020.4275956284152,
                                                                                                                                                              2020.4275956284152
                                                                                                                                                            ],
                                                                                                                                                            "value": 2020.4275956284152
                                                                                                                                                          },
                                                                                                                                                          "originating_lab": {
                                                                                                                                                            "value": "Funda\u00e7\u00e3o de Sa\u00fade P\u00fablica de Novo Hamburgo"
                                                                                                                                                          },
                                                                                                                                                          "pangolin_lineage": {
                                                                                                                                                            "value": "B.1.1.33"
                                                                                                                                                          },
                                                                                                                                                          "recency": {
                                                                                                                                                            "value": "1-2 days ago"
                                                                                                                                                          },
                                                                                                                                                          "regiao": {
                                                                                                                                                            "value": "novo_hamburgo"
                                                                                                                                                          },
                                                                                                                                                          "region": {
                                                                                                                                                            "value": "South America"
                                                                                                                                                          },
                                                                                                                                                          "region_exposure": {
                                                                                                                                                            "value": "South America"
                                                                                                                                                          },

                                                                                                                                                          "subclade_membership": {
                                                                                                                                                            "value": "20B"
                                                                                                                                                          },
                                                                                                                                                          "submitting_lab": {
                                                                                                                                                            "value": "epiclin"
                                                                                                                                                          }
                                                                                                                                                        }
                                                                                                                                                      },
                                                                                                                                                      {
                                                                                                                                                        "branch_attrs": {
                                                                                                                                                          "labels": {
                                                                                                                                                            "aa": "ORF1a: S318L, T4087I"
                                                                                                                                                          },
                                                                                                                                                          "mutations": {
                                                                                                                                                            "ORF1a": [
                                                                                                                                                              "S318L",
                                                                                                                                                              "T4087I"
                                                                                                                                                            ],
                                                                                                                                                            "nuc": [
                                                                                                                                                              "C1218T",
                                                                                                                                                              "A9193G",
                                                                                                                                                              "C12525T"
                                                                                                                                                            ]
                                                                                                                                                          }
                                                                                                                                                        },
                                                                                                                                                        "children": [
                                                                                                                                                          {
                                                                                                                                                            "branch_attrs": {
                                                                                                                                                              "mutations": {
                                                                                                                                                                "nuc": [
                                                                                                                                                                  "C25854T"
                                                                                                                                                                ]
                                                                                                                                                              }
                                                                                                                                                            },
                                                                                                                                                            "name": "Brazil/24748CVL/2020",
                                                                                                                                                            "node_attrs": {

                                                                                                                                                              "author": {
                                                                                                                                                                "author": "Sant'Anna et al.",
                                                                                                                                                                "value": "Sant'Anna et al."
                                                                                                                                                              },
                                                                                                                                                              "clade_membership": {
                                                                                                                                                                "value": "20B"
                                                                                                                                                              },
                                                                                                                                                              "country": {
                                                                                                                                                                "value": "Brazil"
                                                                                                                                                              },
                                                                                                                                                              "div": 15,
                                                                                                                                                              "division": {
                                                                                                                                                                "value": "Rio Grande do Sul"
                                                                                                                                                              },
                                                                                                                                                              "division_exposure": {
                                                                                                                                                                "value": "Rio Grande do Sul"
                                                                                                                                                              },
                                                                                                                                                              "host": {
                                                                                                                                                                "value": "human"
                                                                                                                                                              },
                                                                                                                                                              "custom_location": {
                                                                                                                                                                "confidence": {
                                                                                                                                                                  "Rio Grande do Sul": 0.9999999999999999
                                                                                                                                                                },
                                                                                                                                                                "entropy": -9.99866855976916e-13,
                                                                                                                                                                "value": "Rio Grande do Sul"
                                                                                                                                                              },
                                                                                                                                                              "location": {
                                                                                                                                                                "value": "Nova Santa Rita"
                                                                                                                                                              },
                                                                                                                                                              "num_date": {
                                                                                                                                                                "confidence": [
                                                                                                                                                                  2020.801912568306,
                                                                                                                                                                  2020.801912568306
                                                                                                                                                                ],
                                                                                                                                                                "value": 2020.801912568306
                                                                                                                                                              },
                                                                                                                                                              "originating_lab": {
                                                                                                                                                                "value": "CENTRO DE SERVICOS ESPECIALIZADOS SANTA RITA DE CASSIA"
                                                                                                                                                              },
                                                                                                                                                              "pangolin_lineage": {
                                                                                                                                                                "value": "B.1.1.33"
                                                                                                                                                              },
                                                                                                                                                              "recency": {
                                                                                                                                                                "value": "1-2 days ago"
                                                                                                                                                              },
                                                                                                                                                              "regiao": {
                                                                                                                                                                "value": "canoas"
                                                                                                                                                              },
                                                                                                                                                              "region": {
                                                                                                                                                                "value": "South America"
                                                                                                                                                              },
                                                                                                                                                              "region_exposure": {
                                                                                                                                                                "value": "South America"
                                                                                                                                                              },

                                                                                                                                                              "subclade_membership": {
                                                                                                                                                                "value": "20B"
                                                                                                                                                              },
                                                                                                                                                              "submitting_lab": {
                                                                                                                                                                "value": "epiclin"
                                                                                                                                                              }
                                                                                                                                                            }
                                                                                                                                                          },
                                                                                                                                                          {
                                                                                                                                                            "branch_attrs": {
                                                                                                                                                              "mutations": {
                                                                                                                                                                "nuc": [
                                                                                                                                                                  "G5062A"
                                                                                                                                                                ]
                                                                                                                                                              }
                                                                                                                                                            },
                                                                                                                                                            "name": "Brazil/31380CVL/2020",
                                                                                                                                                            "node_attrs": {

                                                                                                                                                              "author": {
                                                                                                                                                                "author": "Sant'Anna et al.",
                                                                                                                                                                "value": "Sant'Anna et al."
                                                                                                                                                              },
                                                                                                                                                              "clade_membership": {
                                                                                                                                                                "value": "20B"
                                                                                                                                                              },
                                                                                                                                                              "country": {
                                                                                                                                                                "value": "Brazil"
                                                                                                                                                              },
                                                                                                                                                              "div": 15,
                                                                                                                                                              "division": {
                                                                                                                                                                "value": "Rio Grande do Sul"
                                                                                                                                                              },
                                                                                                                                                              "division_exposure": {
                                                                                                                                                                "value": "Rio Grande do Sul"
                                                                                                                                                              },
                                                                                                                                                              "host": {
                                                                                                                                                                "value": "human"
                                                                                                                                                              },
                                                                                                                                                              "custom_location": {
                                                                                                                                                                "confidence": {
                                                                                                                                                                  "Rio Grande do Sul": 0.9999999999999999
                                                                                                                                                                },
                                                                                                                                                                "entropy": -9.99866855976916e-13,
                                                                                                                                                                "value": "Rio Grande do Sul"
                                                                                                                                                              },
                                                                                                                                                              "location": {
                                                                                                                                                                "value": "Esteio"
                                                                                                                                                              },
                                                                                                                                                              "num_date": {
                                                                                                                                                                "confidence": [
                                                                                                                                                                  2020.8811475409836,
                                                                                                                                                                  2020.8811475409836
                                                                                                                                                                ],
                                                                                                                                                                "value": 2020.8811475409836
                                                                                                                                                              },
                                                                                                                                                              "originating_lab": {
                                                                                                                                                                "value": "FUNDACAO DE SAUDE PUBLICA SAO CAMILO DE ESTEIO"
                                                                                                                                                              },
                                                                                                                                                              "pangolin_lineage": {
                                                                                                                                                                "value": "B.1.1.33"
                                                                                                                                                              },
                                                                                                                                                              "recency": {
                                                                                                                                                                "value": "1-2 days ago"
                                                                                                                                                              },
                                                                                                                                                              "regiao": {
                                                                                                                                                                "value": "canoas"
                                                                                                                                                              },
                                                                                                                                                              "region": {
                                                                                                                                                                "value": "South America"
                                                                                                                                                              },
                                                                                                                                                              "region_exposure": {
                                                                                                                                                                "value": "South America"
                                                                                                                                                              },

                                                                                                                                                              "subclade_membership": {
                                                                                                                                                                "value": "20B"
                                                                                                                                                              },
                                                                                                                                                              "submitting_lab": {
                                                                                                                                                                "value": "epiclin"
                                                                                                                                                              }
                                                                                                                                                            }
                                                                                                                                                          }
                                                                                                                                                        ],
                                                                                                                                                        "name": "NODE_0003922",
                                                                                                                                                        "node_attrs": {
                                                                                                                                                          "clade_membership": {
                                                                                                                                                            "value": "20B"
                                                                                                                                                          },
                                                                                                                                                          "div": 14,
                                                                                                                                                          "custom_location": {
                                                                                                                                                            "confidence": {
                                                                                                                                                              "Rio Grande do Sul": 0.9992265057366919
                                                                                                                                                            },
                                                                                                                                                            "entropy": 0.006322801301570634,
                                                                                                                                                            "value": "Rio Grande do Sul"
                                                                                                                                                          },
                                                                                                                                                          "num_date": {
                                                                                                                                                            "confidence": [
                                                                                                                                                              2020.7092584757936,
                                                                                                                                                              2020.8002261580502
                                                                                                                                                            ],
                                                                                                                                                            "value": 2020.771570400484
                                                                                                                                                          },
                                                                                                                                                          "subclade_membership": {
                                                                                                                                                            "value": "20B"
                                                                                                                                                          }
                                                                                                                                                        }
                                                                                                                                                      }
                                                                                                                                                    ],
                                                                                                                                                    "name": "NODE_0003921",
                                                                                                                                                    "node_attrs": {
                                                                                                                                                      "clade_membership": {
                                                                                                                                                        "value": "20B"
                                                                                                                                                      },
                                                                                                                                                      "div": 11,
                                                                                                                                                      "custom_location": {
                                                                                                                                                        "confidence": {
                                                                                                                                                          "Rio Grande do Sul": 0.9991536239945802
                                                                                                                                                        },
                                                                                                                                                        "entropy": 0.006841992152969699,
                                                                                                                                                        "value": "Rio Grande do Sul"
                                                                                                                                                      },
                                                                                                                                                      "num_date": {
                                                                                                                                                        "confidence": [
                                                                                                                                                          2020.3649864676217,
                                                                                                                                                          2020.4275956284152
                                                                                                                                                        ],
                                                                                                                                                        "value": 2020.4025361645295
                                                                                                                                                      },
                                                                                                                                                      "subclade_membership": {
                                                                                                                                                        "value": "20B"
                                                                                                                                                      }
                                                                                                                                                    }
                                                                                                                                                  },
                                                                                                                                                  {
                                                                                                                                                    "branch_attrs": {
                                                                                                                                                      "mutations": {}
                                                                                                                                                    },
                                                                                                                                                    "children": [
                                                                                                                                                      {
                                                                                                                                                        "branch_attrs": {
                                                                                                                                                          "labels": {
                                                                                                                                                            "aa": "ORF1a: A1176T; ORF3a: A110V"
                                                                                                                                                          },
                                                                                                                                                          "mutations": {
                                                                                                                                                            "ORF1a": [
                                                                                                                                                              "A1176T"
                                                                                                                                                            ],
                                                                                                                                                            "ORF3a": [
                                                                                                                                                              "A110V"
                                                                                                                                                            ],
                                                                                                                                                            "nuc": [
                                                                                                                                                              "G3791A",
                                                                                                                                                              "C12880A",
                                                                                                                                                              "C25721T"
                                                                                                                                                            ]
                                                                                                                                                          }
                                                                                                                                                        },
                                                                                                                                                        "name": "Brazil/6719CVL/2020",
                                                                                                                                                        "node_attrs": {

                                                                                                                                                          "author": {
                                                                                                                                                            "author": "Sant'Anna et al.",
                                                                                                                                                            "value": "Sant'Anna et al."
                                                                                                                                                          },
                                                                                                                                                          "clade_membership": {
                                                                                                                                                            "value": "20B"
                                                                                                                                                          },
                                                                                                                                                          "country": {
                                                                                                                                                            "value": "Brazil"
                                                                                                                                                          },
                                                                                                                                                          "div": 13,
                                                                                                                                                          "division": {
                                                                                                                                                            "value": "Rio Grande do Sul"
                                                                                                                                                          },
                                                                                                                                                          "division_exposure": {
                                                                                                                                                            "value": "Rio Grande do Sul"
                                                                                                                                                          },
                                                                                                                                                          "host": {
                                                                                                                                                            "value": "human"
                                                                                                                                                          },
                                                                                                                                                          "custom_location": {
                                                                                                                                                            "confidence": {
                                                                                                                                                              "Rio Grande do Sul": 1.0
                                                                                                                                                            },
                                                                                                                                                            "entropy": -1.000088900581841e-12,
                                                                                                                                                            "value": "Rio Grande do Sul"
                                                                                                                                                          },
                                                                                                                                                          "location": {
                                                                                                                                                            "value": "Novo Hamburgo"
                                                                                                                                                          },
                                                                                                                                                          "num_date": {
                                                                                                                                                            "confidence": [
                                                                                                                                                              2020.5232240437158,
                                                                                                                                                              2020.5232240437158
                                                                                                                                                            ],
                                                                                                                                                            "value": 2020.5232240437158
                                                                                                                                                          },
                                                                                                                                                          "originating_lab": {
                                                                                                                                                            "value": "Funda\u00e7\u00e3o de Sa\u00fade P\u00fablica de Novo Hamburgo"
                                                                                                                                                          },
                                                                                                                                                          "pangolin_lineage": {
                                                                                                                                                            "value": "B.1.1.33"
                                                                                                                                                          },
                                                                                                                                                          "recency": {
                                                                                                                                                            "value": "1-2 days ago"
                                                                                                                                                          },
                                                                                                                                                          "regiao": {
                                                                                                                                                            "value": "novo_hamburgo"
                                                                                                                                                          },
                                                                                                                                                          "region": {
                                                                                                                                                            "value": "South America"
                                                                                                                                                          },
                                                                                                                                                          "region_exposure": {
                                                                                                                                                            "value": "South America"
                                                                                                                                                          },

                                                                                                                                                          "subclade_membership": {
                                                                                                                                                            "value": "20B"
                                                                                                                                                          },
                                                                                                                                                          "submitting_lab": {
                                                                                                                                                            "value": "epiclin"
                                                                                                                                                          }
                                                                                                                                                        }
                                                                                                                                                      },
                                                                                                                                                      {
                                                                                                                                                        "branch_attrs": {
                                                                                                                                                          "mutations": {}
                                                                                                                                                        },
                                                                                                                                                        "children": [
                                                                                                                                                          {
                                                                                                                                                            "branch_attrs": {
                                                                                                                                                              "mutations": {
                                                                                                                                                                "nuc": [
                                                                                                                                                                  "C14805T"
                                                                                                                                                                ]
                                                                                                                                                              }
                                                                                                                                                            },
                                                                                                                                                            "children": [
                                                                                                                                                              {
                                                                                                                                                                "branch_attrs": {
                                                                                                                                                                  "labels": {
                                                                                                                                                                    "aa": "ORF7a: V24F"
                                                                                                                                                                  },
                                                                                                                                                                  "mutations": {
                                                                                                                                                                    "ORF7a": [
                                                                                                                                                                      "V24F"
                                                                                                                                                                    ],
                                                                                                                                                                    "nuc": [
                                                                                                                                                                      "G27463T"
                                                                                                                                                                    ]
                                                                                                                                                                  }
                                                                                                                                                                },
                                                                                                                                                                "name": "Brazil/2374CVL/2020",
                                                                                                                                                                "node_attrs": {

                                                                                                                                                                  "author": {
                                                                                                                                                                    "author": "Sant'Anna et al.",
                                                                                                                                                                    "value": "Sant'Anna et al."
                                                                                                                                                                  },
                                                                                                                                                                  "clade_membership": {
                                                                                                                                                                    "value": "20B"
                                                                                                                                                                  },
                                                                                                                                                                  "country": {
                                                                                                                                                                    "value": "Brazil"
                                                                                                                                                                  },
                                                                                                                                                                  "div": 12,
                                                                                                                                                                  "division": {
                                                                                                                                                                    "value": "Rio Grande do Sul"
                                                                                                                                                                  },
                                                                                                                                                                  "division_exposure": {
                                                                                                                                                                    "value": "Rio Grande do Sul"
                                                                                                                                                                  },
                                                                                                                                                                  "host": {
                                                                                                                                                                    "value": "human"
                                                                                                                                                                  },
                                                                                                                                                                  "custom_location": {
                                                                                                                                                                    "confidence": {
                                                                                                                                                                      "Rio Grande do Sul": 0.9999999999999999
                                                                                                                                                                    },
                                                                                                                                                                    "entropy": -9.99866855976916e-13,
                                                                                                                                                                    "value": "Rio Grande do Sul"
                                                                                                                                                                  },
                                                                                                                                                                  "location": {
                                                                                                                                                                    "value": "Parob\u00e9"
                                                                                                                                                                  },
                                                                                                                                                                  "num_date": {
                                                                                                                                                                    "confidence": [
                                                                                                                                                                      2020.457650273224,
                                                                                                                                                                      2020.457650273224
                                                                                                                                                                    ],
                                                                                                                                                                    "value": 2020.457650273224
                                                                                                                                                                  },
                                                                                                                                                                  "originating_lab": {
                                                                                                                                                                    "value": "Hospital S\u00e3o Francisco de Assis"
                                                                                                                                                                  },
                                                                                                                                                                  "pangolin_lineage": {
                                                                                                                                                                    "value": "B.1.1.33"
                                                                                                                                                                  },
                                                                                                                                                                  "recency": {
                                                                                                                                                                    "value": "1-2 days ago"
                                                                                                                                                                  },
                                                                                                                                                                  "regiao": {
                                                                                                                                                                    "value": "taquara"
                                                                                                                                                                  },
                                                                                                                                                                  "region": {
                                                                                                                                                                    "value": "South America"
                                                                                                                                                                  },
                                                                                                                                                                  "region_exposure": {
                                                                                                                                                                    "value": "South America"
                                                                                                                                                                  },

                                                                                                                                                                  "subclade_membership": {
                                                                                                                                                                    "value": "20B"
                                                                                                                                                                  },
                                                                                                                                                                  "submitting_lab": {
                                                                                                                                                                    "value": "epiclin"
                                                                                                                                                                  }
                                                                                                                                                                }
                                                                                                                                                              },
                                                                                                                                                              {
                                                                                                                                                                "branch_attrs": {
                                                                                                                                                                  "mutations": {
                                                                                                                                                                    "nuc": [
                                                                                                                                                                      "C29614T"
                                                                                                                                                                    ]
                                                                                                                                                                  }
                                                                                                                                                                },
                                                                                                                                                                "name": "Brazil/2836CVL/2020",
                                                                                                                                                                "node_attrs": {

                                                                                                                                                                  "author": {
                                                                                                                                                                    "author": "Sant'Anna et al.",
                                                                                                                                                                    "value": "Sant'Anna et al."
                                                                                                                                                                  },
                                                                                                                                                                  "clade_membership": {
                                                                                                                                                                    "value": "20B"
                                                                                                                                                                  },
                                                                                                                                                                  "country": {
                                                                                                                                                                    "value": "Brazil"
                                                                                                                                                                  },
                                                                                                                                                                  "div": 12,
                                                                                                                                                                  "division": {
                                                                                                                                                                    "value": "Rio Grande do Sul"
                                                                                                                                                                  },
                                                                                                                                                                  "division_exposure": {
                                                                                                                                                                    "value": "Rio Grande do Sul"
                                                                                                                                                                  },
                                                                                                                                                                  "host": {
                                                                                                                                                                    "value": "human"
                                                                                                                                                                  },
                                                                                                                                                                  "custom_location": {
                                                                                                                                                                    "confidence": {
                                                                                                                                                                      "Rio Grande do Sul": 0.9999999999999999
                                                                                                                                                                    },
                                                                                                                                                                    "entropy": -9.99866855976916e-13,
                                                                                                                                                                    "value": "Rio Grande do Sul"
                                                                                                                                                                  },
                                                                                                                                                                  "location": {
                                                                                                                                                                    "value": "Canoas"
                                                                                                                                                                  },
                                                                                                                                                                  "num_date": {
                                                                                                                                                                    "confidence": [
                                                                                                                                                                      2020.4631147540983,
                                                                                                                                                                      2020.4631147540983
                                                                                                                                                                    ],
                                                                                                                                                                    "value": 2020.4631147540983
                                                                                                                                                                  },
                                                                                                                                                                  "originating_lab": {
                                                                                                                                                                    "value": "Diretoria de Vigil\u00e2ncia em Sa\u00fade"
                                                                                                                                                                  },
                                                                                                                                                                  "pangolin_lineage": {
                                                                                                                                                                    "value": "B.1.1.33"
                                                                                                                                                                  },
                                                                                                                                                                  "recency": {
                                                                                                                                                                    "value": "1-2 days ago"
                                                                                                                                                                  },
                                                                                                                                                                  "regiao": {
                                                                                                                                                                    "value": "canoas"
                                                                                                                                                                  },
                                                                                                                                                                  "region": {
                                                                                                                                                                    "value": "South America"
                                                                                                                                                                  },
                                                                                                                                                                  "region_exposure": {
                                                                                                                                                                    "value": "South America"
                                                                                                                                                                  },

                                                                                                                                                                  "subclade_membership": {
                                                                                                                                                                    "value": "20B"
                                                                                                                                                                  },
                                                                                                                                                                  "submitting_lab": {
                                                                                                                                                                    "value": "epiclin"
                                                                                                                                                                  }
                                                                                                                                                                }
                                                                                                                                                              },
                                                                                                                                                              {
                                                                                                                                                                "branch_attrs": {
                                                                                                                                                                  "labels": {
                                                                                                                                                                    "aa": "N: N8Y; ORF9b: K4N"
                                                                                                                                                                  },
                                                                                                                                                                  "mutations": {
                                                                                                                                                                    "N": [
                                                                                                                                                                      "N8Y"
                                                                                                                                                                    ],
                                                                                                                                                                    "ORF9b": [
                                                                                                                                                                      "K4N"
                                                                                                                                                                    ],
                                                                                                                                                                    "nuc": [
                                                                                                                                                                      "C10681T",
                                                                                                                                                                      "C18657T",
                                                                                                                                                                      "A28295T"
                                                                                                                                                                    ]
                                                                                                                                                                  }
                                                                                                                                                                },
                                                                                                                                                                "children": [
                                                                                                                                                                  {
                                                                                                                                                                    "branch_attrs": {
                                                                                                                                                                      "mutations": {}
                                                                                                                                                                    },
                                                                                                                                                                    "name": "Brazil/10195CVL/2020",
                                                                                                                                                                    "node_attrs": {

                                                                                                                                                                      "author": {
                                                                                                                                                                        "author": "Sant'Anna et al.",
                                                                                                                                                                        "value": "Sant'Anna et al."
                                                                                                                                                                      },
                                                                                                                                                                      "clade_membership": {
                                                                                                                                                                        "value": "20B"
                                                                                                                                                                      },
                                                                                                                                                                      "country": {
                                                                                                                                                                        "value": "Brazil"
                                                                                                                                                                      },
                                                                                                                                                                      "div": 14,
                                                                                                                                                                      "division": {
                                                                                                                                                                        "value": "Rio Grande do Sul"
                                                                                                                                                                      },
                                                                                                                                                                      "division_exposure": {
                                                                                                                                                                        "value": "Rio Grande do Sul"
                                                                                                                                                                      },
                                                                                                                                                                      "host": {
                                                                                                                                                                        "value": "human"
                                                                                                                                                                      },
                                                                                                                                                                      "custom_location": {
                                                                                                                                                                        "confidence": {
                                                                                                                                                                          "Rio Grande do Sul": 1.0
                                                                                                                                                                        },
                                                                                                                                                                        "entropy": -1.000088900581841e-12,
                                                                                                                                                                        "value": "Rio Grande do Sul"
                                                                                                                                                                      },
                                                                                                                                                                      "location": {
                                                                                                                                                                        "value": "Tr\u00eas Coroas"
                                                                                                                                                                      },
                                                                                                                                                                      "num_date": {
                                                                                                                                                                        "confidence": [
                                                                                                                                                                          2020.5724043715848,
                                                                                                                                                                          2020.5724043715848
                                                                                                                                                                        ],
                                                                                                                                                                        "value": 2020.5724043715848
                                                                                                                                                                      },
                                                                                                                                                                      "originating_lab": {
                                                                                                                                                                        "value": "Secretaria Municipal de Sa\u00fade de Tr\u00eas Coroas"
                                                                                                                                                                      },
                                                                                                                                                                      "pangolin_lineage": {
                                                                                                                                                                        "value": "B.1.1.33"
                                                                                                                                                                      },
                                                                                                                                                                      "recency": {
                                                                                                                                                                        "value": "1-2 days ago"
                                                                                                                                                                      },
                                                                                                                                                                      "regiao": {
                                                                                                                                                                        "value": "taquara"
                                                                                                                                                                      },
                                                                                                                                                                      "region": {
                                                                                                                                                                        "value": "South America"
                                                                                                                                                                      },
                                                                                                                                                                      "region_exposure": {
                                                                                                                                                                        "value": "South America"
                                                                                                                                                                      },

                                                                                                                                                                      "subclade_membership": {
                                                                                                                                                                        "value": "20B"
                                                                                                                                                                      },
                                                                                                                                                                      "submitting_lab": {
                                                                                                                                                                        "value": "epiclin"
                                                                                                                                                                      }
                                                                                                                                                                    }
                                                                                                                                                                  },
                                                                                                                                                                  {
                                                                                                                                                                    "branch_attrs": {
                                                                                                                                                                      "labels": {
                                                                                                                                                                        "aa": "ORF3a: T229I"
                                                                                                                                                                      },
                                                                                                                                                                      "mutations": {
                                                                                                                                                                        "ORF3a": [
                                                                                                                                                                          "T229I"
                                                                                                                                                                        ],
                                                                                                                                                                        "nuc": [
                                                                                                                                                                          "C26078T"
                                                                                                                                                                        ]
                                                                                                                                                                      }
                                                                                                                                                                    },
                                                                                                                                                                    "name": "Brazil/10196CVL/2020",
                                                                                                                                                                    "node_attrs": {

                                                                                                                                                                      "author": {
                                                                                                                                                                        "author": "Sant'Anna et al.",
                                                                                                                                                                        "value": "Sant'Anna et al."
                                                                                                                                                                      },
                                                                                                                                                                      "clade_membership": {
                                                                                                                                                                        "value": "20B"
                                                                                                                                                                      },
                                                                                                                                                                      "country": {
                                                                                                                                                                        "value": "Brazil"
                                                                                                                                                                      },
                                                                                                                                                                      "div": 15,
                                                                                                                                                                      "division": {
                                                                                                                                                                        "value": "Rio Grande do Sul"
                                                                                                                                                                      },
                                                                                                                                                                      "division_exposure": {
                                                                                                                                                                        "value": "Rio Grande do Sul"
                                                                                                                                                                      },
                                                                                                                                                                      "host": {
                                                                                                                                                                        "value": "human"
                                                                                                                                                                      },
                                                                                                                                                                      "custom_location": {
                                                                                                                                                                        "confidence": {
                                                                                                                                                                          "Rio Grande do Sul": 1.0
                                                                                                                                                                        },
                                                                                                                                                                        "entropy": -1.000088900581841e-12,
                                                                                                                                                                        "value": "Rio Grande do Sul"
                                                                                                                                                                      },
                                                                                                                                                                      "location": {
                                                                                                                                                                        "value": "Tr\u00eas Coroas"
                                                                                                                                                                      },
                                                                                                                                                                      "num_date": {
                                                                                                                                                                        "confidence": [
                                                                                                                                                                          2020.5724043715848,
                                                                                                                                                                          2020.5724043715848
                                                                                                                                                                        ],
                                                                                                                                                                        "value": 2020.5724043715848
                                                                                                                                                                      },
                                                                                                                                                                      "originating_lab": {
                                                                                                                                                                        "value": "Secretaria Municipal de Sa\u00fade de Tr\u00eas Coroas"
                                                                                                                                                                      },
                                                                                                                                                                      "pangolin_lineage": {
                                                                                                                                                                        "value": "B.1.1.33"
                                                                                                                                                                      },
                                                                                                                                                                      "recency": {
                                                                                                                                                                        "value": "1-2 days ago"
                                                                                                                                                                      },
                                                                                                                                                                      "regiao": {
                                                                                                                                                                        "value": "taquara"
                                                                                                                                                                      },
                                                                                                                                                                      "region": {
                                                                                                                                                                        "value": "South America"
                                                                                                                                                                      },
                                                                                                                                                                      "region_exposure": {
                                                                                                                                                                        "value": "South America"
                                                                                                                                                                      },

                                                                                                                                                                      "subclade_membership": {
                                                                                                                                                                        "value": "20B"
                                                                                                                                                                      },
                                                                                                                                                                      "submitting_lab": {
                                                                                                                                                                        "value": "epiclin"
                                                                                                                                                                      }
                                                                                                                                                                    }
                                                                                                                                                                  }
                                                                                                                                                                ],
                                                                                                                                                                "name": "NODE_0003956",
                                                                                                                                                                "node_attrs": {
                                                                                                                                                                  "clade_membership": {
                                                                                                                                                                    "value": "20B"
                                                                                                                                                                  },
                                                                                                                                                                  "div": 14,
                                                                                                                                                                  "custom_location": {
                                                                                                                                                                    "confidence": {
                                                                                                                                                                      "Rio Grande do Sul": 0.9992869893864917
                                                                                                                                                                    },
                                                                                                                                                                    "entropy": 0.005886717238355229,
                                                                                                                                                                    "value": "Rio Grande do Sul"
                                                                                                                                                                  },
                                                                                                                                                                  "num_date": {
                                                                                                                                                                    "confidence": [
                                                                                                                                                                      2020.5043397200932,
                                                                                                                                                                      2020.5711191586822
                                                                                                                                                                    ],
                                                                                                                                                                    "value": 2020.5558283844161
                                                                                                                                                                  },
                                                                                                                                                                  "subclade_membership": {
                                                                                                                                                                    "value": "20B"
                                                                                                                                                                  }
                                                                                                                                                                }
                                                                                                                                                              }
                                                                                                                                                            ],
                                                                                                                                                            "name": "NODE_0003954",
                                                                                                                                                            "node_attrs": {
                                                                                                                                                              "clade_membership": {
                                                                                                                                                                "value": "20B"
                                                                                                                                                              },
                                                                                                                                                              "div": 11,
                                                                                                                                                              "custom_location": {
                                                                                                                                                                "confidence": {
                                                                                                                                                                  "Rio Grande do Sul": 0.9999203802714162
                                                                                                                                                                },
                                                                                                                                                                "entropy": 0.0008311709228811122,
                                                                                                                                                                "value": "Rio Grande do Sul"
                                                                                                                                                              },
                                                                                                                                                              "num_date": {
                                                                                                                                                                "confidence": [
                                                                                                                                                                  2020.382101603208,
                                                                                                                                                                  2020.4550017457914
                                                                                                                                                                ],
                                                                                                                                                                "value": 2020.424831750655
                                                                                                                                                              },
                                                                                                                                                              "subclade_membership": {
                                                                                                                                                                "value": "20B"
                                                                                                                                                              }
                                                                                                                                                            }
                                                                                                                                                          },
                                                                                                                                                          {
                                                                                                                                                            "branch_attrs": {
                                                                                                                                                              "mutations": {}
                                                                                                                                                            },
                                                                                                                                                            "children": [
                                                                                                                                                              {
                                                                                                                                                                "branch_attrs": {
                                                                                                                                                                  "mutations": {
                                                                                                                                                                    "nuc": [
                                                                                                                                                                      "C4795T",
                                                                                                                                                                      "C17373A",
                                                                                                                                                                      "C20178T",
                                                                                                                                                                      "G29755T"
                                                                                                                                                                    ]
                                                                                                                                                                  }
                                                                                                                                                                },
                                                                                                                                                                "name": "Brazil/14078CVL/2020",
                                                                                                                                                                "node_attrs": {

                                                                                                                                                                  "author": {
                                                                                                                                                                    "author": "Sant'Anna et al.",
                                                                                                                                                                    "value": "Sant'Anna et al."
                                                                                                                                                                  },
                                                                                                                                                                  "clade_membership": {
                                                                                                                                                                    "value": "20B"
                                                                                                                                                                  },
                                                                                                                                                                  "country": {
                                                                                                                                                                    "value": "Brazil"
                                                                                                                                                                  },
                                                                                                                                                                  "div": 14,
                                                                                                                                                                  "division": {
                                                                                                                                                                    "value": "Rio Grande do Sul"
                                                                                                                                                                  },
                                                                                                                                                                  "division_exposure": {
                                                                                                                                                                    "value": "Rio Grande do Sul"
                                                                                                                                                                  },
                                                                                                                                                                  "host": {
                                                                                                                                                                    "value": "human"
                                                                                                                                                                  },
                                                                                                                                                                  "custom_location": {
                                                                                                                                                                    "confidence": {
                                                                                                                                                                      "Rio Grande do Sul": 0.9999999999999999
                                                                                                                                                                    },
                                                                                                                                                                    "entropy": -9.99866855976916e-13,
                                                                                                                                                                    "value": "Rio Grande do Sul"
                                                                                                                                                                  },
                                                                                                                                                                  "location": {
                                                                                                                                                                    "value": "Porto Alegre"
                                                                                                                                                                  },
                                                                                                                                                                  "num_date": {
                                                                                                                                                                    "confidence": [
                                                                                                                                                                      2020.610655737705,
                                                                                                                                                                      2020.610655737705
                                                                                                                                                                    ],
                                                                                                                                                                    "value": 2020.610655737705
                                                                                                                                                                  },
                                                                                                                                                                  "originating_lab": {
                                                                                                                                                                    "value": "Diretoria de Vigil\u00e2ncia em Sa\u00fade"
                                                                                                                                                                  },
                                                                                                                                                                  "pangolin_lineage": {
                                                                                                                                                                    "value": "B.1.1.33"
                                                                                                                                                                  },
                                                                                                                                                                  "recency": {
                                                                                                                                                                    "value": "1-2 days ago"
                                                                                                                                                                  },
                                                                                                                                                                  "regiao": {
                                                                                                                                                                    "value": "porto_alegre"
                                                                                                                                                                  },
                                                                                                                                                                  "region": {
                                                                                                                                                                    "value": "South America"
                                                                                                                                                                  },
                                                                                                                                                                  "region_exposure": {
                                                                                                                                                                    "value": "South America"
                                                                                                                                                                  },

                                                                                                                                                                  "subclade_membership": {
                                                                                                                                                                    "value": "20B"
                                                                                                                                                                  },
                                                                                                                                                                  "submitting_lab": {
                                                                                                                                                                    "value": "epiclin"
                                                                                                                                                                  }
                                                                                                                                                                }
                                                                                                                                                              },
                                                                                                                                                              {
                                                                                                                                                                "branch_attrs": {
                                                                                                                                                                  "mutations": {}
                                                                                                                                                                },
                                                                                                                                                                "children": [
                                                                                                                                                                  {
                                                                                                                                                                    "branch_attrs": {
                                                                                                                                                                      "labels": {
                                                                                                                                                                        "aa": "ORF3a: D155H"
                                                                                                                                                                      },
                                                                                                                                                                      "mutations": {
                                                                                                                                                                        "ORF3a": [
                                                                                                                                                                          "D155H"
                                                                                                                                                                        ],
                                                                                                                                                                        "nuc": [
                                                                                                                                                                          "G25855C",
                                                                                                                                                                          "A29209C"
                                                                                                                                                                        ]
                                                                                                                                                                      }
                                                                                                                                                                    },
                                                                                                                                                                    "name": "Brazil/4487CVL/2020",
                                                                                                                                                                    "node_attrs": {

                                                                                                                                                                      "author": {
                                                                                                                                                                        "author": "Sant'Anna et al.",
                                                                                                                                                                        "value": "Sant'Anna et al."
                                                                                                                                                                      },
```
